## Supplementary Material 4 for "De novo Powered Air-Purifying Respirator Design and Fabrication for Pandemic Response": Pelican Case PAPR Assembly.step (part 21 of 22)

```
#244141=CARTESIAN_POINT('Ctrl Pts',(-7.65530445461476,-19.5168819476969,
20.3121224024772));
#244142=CARTESIAN_POINT('Ctrl Pts',(2.48809378133127,-20.8163819283887,
20.5967276359391));
#244143=CARTESIAN_POINT('Ctrl Pts',(12.0394769342579,-17.1628483184667,
20.8813328694011));
#244144=CARTESIAN_POINT('Ctrl Pts',(18.7261963875113,-9.42560003976333,
21.1659381028629));
#244145=CARTESIAN_POINT('Ctrl Pts',(20.9572193585035,0.55436812029286,21.4505433363249));
#244146=CARTESIAN_POINT('Ctrl Pts',(18.2016979912153,10.4024303645743,21.7351485697868));
#244147=CARTESIAN_POINT('Ctrl Pts',(11.1152788787378,17.7753464861058,22.0197538032488));
#244148=CARTESIAN_POINT('Ctrl Pts',(1.38409902710792,20.9188106052038,22.3043590367106));
#244149=CARTESIAN_POINT('Ctrl Pts',(-8.67641226154037,19.0848693346594,
22.5889642701726));
#244150=CARTESIAN_POINT('Ctrl Pts',(-16.6724648212297,12.7098892221013,
22.8735695036345));
#244151=CARTESIAN_POINT('Ctrl Pts',(-20.7014841768817,3.31072803587797,
23.1581747370964));
#244152=CARTESIAN_POINT('Ctrl Pts',(-19.8048086228058,-6.87618518273504,
23.4427799705584));
#244153=CARTESIAN_POINT('Ctrl Pts',(-14.1957924371137,-15.4269842916757,
23.7273852040203));
#244154=CARTESIAN_POINT('Ctrl Pts',(-5.20904053210829,-20.3070988570032,
24.0119904374822));
#244155=CARTESIAN_POINT('Ctrl Pts',(5.0171463918705,-20.3553582463125,24.2965956709441));
#244156=CARTESIAN_POINT('Ctrl Pts',(14.0495574381104,-15.5602796583659,
24.5812009044061));
#244157=CARTESIAN_POINT('Ctrl Pts',(19.7390278060104,-7.06280033178384,
24.865806137868));
#244158=CARTESIAN_POINT('Ctrl Pts',(20.7318093782608,3.11519616666221,25.1504113713299));
#244159=CARTESIAN_POINT('Ctrl Pts',(16.7916804861345,12.5519653323681,25.4350166047919));
#244160=CARTESIAN_POINT('Ctrl Pts',(8.85615230819059,19.0021297108077,25.7196218382538));
#244161=CARTESIAN_POINT('Ctrl Pts',(-1.18660180451202,20.9309422485847,
26.0042270717157));
#244162=CARTESIAN_POINT('Ctrl Pts',(-10.9470168143275,17.8794628027271,
26.2888323051776));
#244163=CARTESIAN_POINT('Ctrl Pts',(-18.1027072288825,10.5737580002705,
26.5734375386396));
#244164=CARTESIAN_POINT('Ctrl Pts',(-20.9510536821119,0.752141510684002,
26.8580427721015));
#244165=CARTESIAN_POINT('Ctrl Pts',(-18.8143228542428,-9.24843893787978,
27.1426480055634));
#244166=CARTESIAN_POINT('Ctrl Pts',(-12.2009267997907,-17.048453083109,
27.4272532390253));
#244167=CARTESIAN_POINT('Ctrl Pts',(-2.68445179513843,-20.7919716634438,
27.7118584724873));
#244168=CARTESIAN_POINT('Ctrl Pts',(7.47075957201442,-19.588264829752,27.9964637059492));
#244169=CARTESIAN_POINT('Ctrl Pts',(15.8483842503647,-13.7237415903729,
28.2810689394111));
#244170=CARTESIAN_POINT('Ctrl Pts',(20.4550568397209,-4.59380210824922,
28.5656741728731));
#244171=CARTESIAN_POINT('Ctrl Pts',(20.1946691864551,5.62918318055123,28.850279406335));
#244172=CARTESIAN_POINT('Ctrl Pts',(15.1291779045401,14.5127647682383,29.1348846397969));
#244173=CARTESIAN_POINT('Ctrl Pts',(6.46386165921985,19.9431910251525,29.4194898732588));
#244174=CARTESIAN_POINT('Ctrl Pts',(-3.73946028690447,20.6283489839213,
29.7040951067208));
#244175=CARTESIAN_POINT('Ctrl Pts',(-13.0530189253514,16.4052158827905,
29.9887003401827));
#244176=CARTESIAN_POINT('Ctrl Pts',(-19.2607506086386,8.27863436776116,
30.2733055736446));
#244177=CARTESIAN_POINT('Ctrl Pts',(-20.8855981125452,-1.81775054258522,
30.5579108071065));
#244178=CARTESIAN_POINT('Ctrl Pts',(-17.540935396896,-11.4816379585575,
30.8425160405685));
#244179=CARTESIAN_POINT('Ctrl Pts',(-10.0226109474733,-18.4135603596205,
31.1271212740304));
#244180=CARTESIAN_POINT('Ctrl Pts',(-0.119485134130962,-20.9642404103854,
31.4117265074923));
#244181=CARTESIAN_POINT('Ctrl Pts',(9.81201288587733,-18.5265748232675,
31.6963317409542));
#244182=CARTESIAN_POINT('Ctrl Pts',(17.4089635320593,-11.6809704189167,
31.9809369744162));
#244183=CARTESIAN_POINT('Ctrl Pts',(20.8634098449987,-2.05548801267346,
32.2655422078781));
#244184=CARTESIAN_POINT('Ctrl Pts',(19.3540892002136,8.0580412404981,32.5501474413401));
#244185=CARTESIAN_POINT('Ctrl Pts',(13.2387536987634,16.2563811134601,32.8347526748019));
#244186=CARTESIAN_POINT('Ctrl Pts',(7.06313622283656,19.1395994689024,33.0244894971099));
#244187=CARTESIAN_POINT('Ctrl Pts',(3.81645671502207,19.7664599115203,33.1193579082639));
#244188=CARTESIAN_POINT('Ctrl Pts',(-1.17386122449651,20.0114020614441,
10.7868023420536));
#244189=CARTESIAN_POINT('Ctrl Pts',(-4.46086711711294,19.8185875474892,
10.8816707532076));
#244190=CARTESIAN_POINT('Ctrl Pts',(-10.9346918118836,17.7828902825876,
11.0714075755155));
#244191=CARTESIAN_POINT('Ctrl Pts',(-18.046552483386,10.4928983875876,11.3560128089775));
#244192=CARTESIAN_POINT('Ctrl Pts',(-20.8631276797643,0.708237057618085,
11.6406180424394));
#244193=CARTESIAN_POINT('Ctrl Pts',(-18.7161893156765,-9.24591047947539,
11.9252232759013));
#244194=CARTESIAN_POINT('Ctrl Pts',(-12.1156132483037,-16.9996091586907,
12.2098285093632));
#244195=CARTESIAN_POINT('Ctrl Pts',(-2.63241972881153,-20.708677491519,
12.4944337428252));
#244196=CARTESIAN_POINT('Ctrl Pts',(7.47721120237244,-19.4902169485844,
12.7790389762871));
#244197=CARTESIAN_POINT('Ctrl Pts',(15.807679349512,-13.6343310444299,13.063644209749));
#244198=CARTESIAN_POINT('Ctrl Pts',(20.3769013036807,-4.53427212698999,
13.3482494432109));
#244199=CARTESIAN_POINT('Ctrl Pts',(20.0976489615175,5.64465235978067,13.6328546766729));
#244200=CARTESIAN_POINT('Ctrl Pts',(15.0363830097675,14.4805005314024,13.9174599101348));
#244201=CARTESIAN_POINT('Ctrl Pts',(6.39736924965248,19.8708658185528,14.2020651435967));
#244202=CARTESIAN_POINT('Ctrl Pts',(-3.76382821068679,20.5331748611826,
14.4866703770587));
#244203=CARTESIAN_POINT('Ctrl Pts',(-13.0294640034021,16.3098353823024,
14.7712756105206));
#244204=CARTESIAN_POINT('Ctrl Pts',(-19.1948790150556,8.20574696595701,
15.0558808439825));
#244205=CARTESIAN_POINT('Ctrl Pts',(-20.7930797359346,-1.85081070072789,
15.3404860774444));
#244206=CARTESIAN_POINT('Ctrl Pts',(-17.4437912869205,-11.4669877936702,
15.6250913109064));
#244207=CARTESIAN_POINT('Ctrl Pts',(-9.94394086214347,-18.354718868028,
15.9096965443683));
#244208=CARTESIAN_POINT('Ctrl Pts',(-0.0780369258178491,-20.8751424975996,
16.1943017778302));
#244209=CARTESIAN_POINT('Ctrl Pts',(9.80643504465318,-18.4285511089925,
16.4789070112921));
#244210=CARTESIAN_POINT('Ctrl Pts',(17.3575715568063,-11.5970847141198,
16.7635122447541));
#244211=CARTESIAN_POINT('Ctrl Pts',(20.7786611028307,-2.00621708158142,
17.048117478216));
#244212=CARTESIAN_POINT('Ctrl Pts',(19.2556923232668,8.06200827201647,17.3327227116779));
#244213=CARTESIAN_POINT('Ctrl Pts',(13.1510392130587,16.211965699034,17.6173279451398));
#244214=CARTESIAN_POINT('Ctrl Pts',(3.91723814666009,20.5044607225207,17.9019331786018));
#244215=CARTESIAN_POINT('Ctrl Pts',(-6.24862749240141,19.9181404422305,
18.1865384120637));
#244216=CARTESIAN_POINT('Ctrl Pts',(-14.9276996063736,14.5925134462233,
18.4711436455256));
#244217=CARTESIAN_POINT('Ctrl Pts',(-20.0548865832281,5.79475524506144,
18.7557488789875));
#244218=CARTESIAN_POINT('Ctrl Pts',(-20.4102295746668,-4.38180247448965,
19.0403541124494));
#244219=CARTESIAN_POINT('Ctrl Pts',(-15.9091785480211,-13.5157575497443,
19.3249593459114));
#244220=CARTESIAN_POINT('Ctrl Pts',(-7.62271005456568,-19.4337838734551,
19.6095645793733));
#244221=CARTESIAN_POINT('Ctrl Pts',(2.47750009109344,-20.7277509034348,
19.8941698128352));
#244222=CARTESIAN_POINT('Ctrl Pts',(11.9882158080803,-17.0897731393685,
20.1787750462972));
#244223=CARTESIAN_POINT('Ctrl Pts',(18.6464648575546,-9.38546815732553,
20.463380279759));
#244224=CARTESIAN_POINT('Ctrl Pts',(20.8679886824754,0.552007757436701,
20.7479855132211));
#244225=CARTESIAN_POINT('Ctrl Pts',(18.12419964619,10.358139379311,21.0325907466829));
#244226=CARTESIAN_POINT('Ctrl Pts',(11.067952760152,17.6996634407334,21.3171959801449));
#244227=CARTESIAN_POINT('Ctrl Pts',(1.37820587450184,20.8297434641831,21.6018012136068));
#244228=CARTESIAN_POINT('Ctrl Pts',(-8.63947023605732,19.0036106636731,
21.8864064470687));
#244229=CARTESIAN_POINT('Ctrl Pts',(-16.6014775742288,12.6557736455961,
22.1710116805306));
#244230=CARTESIAN_POINT('Ctrl Pts',(-20.6133423582421,3.29663177168696,
22.4556169139925));
#244231=CARTESIAN_POINT('Ctrl Pts',(-19.7204846277285,-6.84690808056544,
22.7402221474545));
#244232=CARTESIAN_POINT('Ctrl Pts',(-14.1353502508556,-15.3612999938749,
23.0248273809164));
#244233=CARTESIAN_POINT('Ctrl Pts',(-5.18686172106531,-20.2206362338764,
23.3094326143784));
#244234=CARTESIAN_POINT('Ctrl Pts',(4.99578461879262,-20.2686901465974,
23.5940378478402));
#244235=CARTESIAN_POINT('Ctrl Pts',(13.9897378844449,-15.4940278217387,
23.8786430813022));
#244236=CARTESIAN_POINT('Ctrl Pts',(19.6549838894419,-7.03272866829274,
24.1632483147641));
#244237=CARTESIAN_POINT('Ctrl Pts',(20.6435384423865,3.10193242898981,24.447853548226));
#244238=CARTESIAN_POINT('Ctrl Pts',(16.7201856482071,12.4985221568722,24.732458781688));
#244239=CARTESIAN_POINT('Ctrl Pts',(8.81844499387982,18.9212233247517,25.0170640151499));
#244240=CARTESIAN_POINT('Ctrl Pts',(-1.18154954641861,20.8418234540167,
25.3016692486118));
#244241=CARTESIAN_POINT('Ctrl Pts',(-10.900407114144,17.8033364557316,25.5862744820737));
#244242=CARTESIAN_POINT('Ctrl Pts',(-18.0256303621451,10.5287375441546,
25.8708797155357));
#244243=CARTESIAN_POINT('Ctrl Pts',(-20.8618492579871,0.748939077456692,
26.1554849489976));
#244244=CARTESIAN_POINT('Ctrl Pts',(-18.7342161035603,-9.20906136374508,
26.4400901824595));
#244245=CARTESIAN_POINT('Ctrl Pts',(-12.1489782597593,-16.975864970765,
26.7246954159215));
#244246=CARTESIAN_POINT('Ctrl Pts',(-2.67302206107773,-20.7034445713237,
27.0093006493834));
#244247=CARTESIAN_POINT('Ctrl Pts',(7.43895091903165,-19.5048628249057,
27.2939058828453));
#244248=CARTESIAN_POINT('Ctrl Pts',(15.7809057345224,-13.6653092800691,
27.5785111163072));
#244249=CARTESIAN_POINT('Ctrl Pts',(20.3679642496574,-4.57424283128247,
27.8631163497692));
#244250=CARTESIAN_POINT('Ctrl Pts',(20.1086852577912,5.60521550656408,28.1477215832311));
#244251=CARTESIAN_POINT('Ctrl Pts',(15.0647615996544,14.4509729900561,28.432326816693));
#244252=CARTESIAN_POINT('Ctrl Pts',(6.43634011569599,19.8582778355664,28.716932050155));
#244253=CARTESIAN_POINT('Ctrl Pts',(-3.72353855995876,20.5405185496333,
29.0015372836168));
#244254=CARTESIAN_POINT('Ctrl Pts',(-12.9974424397385,16.335366530386,29.2861425170788));
#244255=CARTESIAN_POINT('Ctrl Pts',(-19.1787429739349,8.24338595377569,
29.5707477505407));
#244256=CARTESIAN_POINT('Ctrl Pts',(-20.7966725900307,-1.81001095151666,
29.8553529840027));
#244257=CARTESIAN_POINT('Ctrl Pts',(-17.466250002945,-11.4327520869087,
30.1399582174645));
#244258=CARTESIAN_POINT('Ctrl Pts',(-9.97993796108915,-18.3351597309809,
30.4245634509265));
#244259=CARTESIAN_POINT('Ctrl Pts',(-0.118974763177819,-20.8749802893826,
30.7091686843884));
#244260=CARTESIAN_POINT('Ctrl Pts',(9.77023250728715,-18.4476923403514,
30.9937739178503));
#244261=CARTESIAN_POINT('Ctrl Pts',(17.3348469080302,-11.6312374995042,
31.2783791513123));
#244262=CARTESIAN_POINT('Ctrl Pts',(20.7745657354226,-2.04673271741474,
31.5629843847742));
#244263=CARTESIAN_POINT('Ctrl Pts',(19.2717101114362,8.02372497588319,31.8475896182361));
#244264=CARTESIAN_POINT('Ctrl Pts',(13.1823311727053,16.1871806277852,32.132194851698));
#244265=CARTESIAN_POINT('Ctrl Pts',(7.03315299603112,19.058082452032,32.321931674006));
#244266=CARTESIAN_POINT('Ctrl Pts',(3.80020569972766,19.6822915149355,32.41680008516));
#244267=CARTESIAN_POINT('Ctrl Pts',(-1.16056072821708,19.7846618189776,
10.4534171754719));
#244268=CARTESIAN_POINT('Ctrl Pts',(-4.41029920502514,19.5940333974424,
10.5482855866259));
#244269=CARTESIAN_POINT('Ctrl Pts',(-10.8108089759463,17.5813965864029,
10.7380224089338));
#244270=CARTESIAN_POINT('Ctrl Pts',(-17.8420665693341,10.3740079366042,
11.0226276423958));
#244271=CARTESIAN_POINT('Ctrl Pts',(-20.6267381964418,0.700211812621162,
11.3072328758577));
#244272=CARTESIAN_POINT('Ctrl Pts',(-18.5041210238255,-9.14114806222672,
11.5918381093196));
#244273=CARTESIAN_POINT('Ctrl Pts',(-11.9783363033288,-16.806992631155,
11.8764433427815));
#244274=CARTESIAN_POINT('Ctrl Pts',(-2.60259227441768,-20.4740346303624,
12.1610485762434));
#244275=CARTESIAN_POINT('Ctrl Pts',(7.3924893162089,-19.2693801263609,12.4456538097054));
#244276=CARTESIAN_POINT('Ctrl Pts',(15.6285681547877,-13.4798451792975,
12.7302590431673));
#244277=CARTESIAN_POINT('Ctrl Pts',(20.1460176869312,-4.48289587814709,
13.0148642766292));
#244278=CARTESIAN_POINT('Ctrl Pts',(19.8699295369097,5.58069477605877,13.2994695100912));
#244279=CARTESIAN_POINT('Ctrl Pts',(14.8660109837918,14.3164270277425,13.5840747435531));
#244280=CARTESIAN_POINT('Ctrl Pts',(6.32488289649949,19.6457159684058,13.868679977015));
#244281=CARTESIAN_POINT('Ctrl Pts',(-3.72118158924081,20.3005206168208,
14.153285210477));
#244282=CARTESIAN_POINT('Ctrl Pts',(-12.8818316887587,16.1250343254981,
14.4378904439389));
#244283=CARTESIAN_POINT('Ctrl Pts',(-18.9773885355776,8.11277050852807,
14.7224956774008));
#244284=CARTESIAN_POINT('Ctrl Pts',(-20.5574806001063,-1.82983981004448,
15.0071009108627));
#244285=CARTESIAN_POINT('Ctrl Pts',(-17.2461417711846,-11.3370593538544,
15.2917061443246));
#244286=CARTESIAN_POINT('Ctrl Pts',(-9.83126953583985,-18.1467479492982,
15.5763113777866));
#244287=CARTESIAN_POINT('Ctrl Pts',(-0.0771527166810917,-20.6386135376849,
15.8609166112485));
#244288=CARTESIAN_POINT('Ctrl Pts',(9.69532174895542,-18.219743622899,16.1455218447104));
#244289=CARTESIAN_POINT('Ctrl Pts',(17.1608989665292,-11.4656821914382,
16.4301270781723));
#244290=CARTESIAN_POINT('Ctrl Pts',(20.543225339954,-1.98348533545035,16.7147323116343));
#244291=CARTESIAN_POINT('Ctrl Pts',(19.0375127885208,7.97066046772267,16.9993375450962));
#244292=CARTESIAN_POINT('Ctrl Pts',(13.0020293738548,16.0282735692426,17.2839427785581));
#244293=CARTESIAN_POINT('Ctrl Pts',(3.87285328726461,20.272131828525,17.5685480120201));
#244294=CARTESIAN_POINT('Ctrl Pts',(-6.17782647334733,19.6924549388654,
17.853153245482));
#244295=CARTESIAN_POINT('Ctrl Pts',(-14.7585590478202,14.4271707651621,
18.1377584789439));
#244296=CARTESIAN_POINT('Ctrl Pts',(-19.8276516570262,5.72909689416507,
18.4223637124058));
#244297=CARTESIAN_POINT('Ctrl Pts',(-20.1789683809467,-4.33215379870237,
18.7069689458678));
#244298=CARTESIAN_POINT('Ctrl Pts',(-15.7289171938476,-13.3626152142526,
18.9915741793297));
#244299=CARTESIAN_POINT('Ctrl Pts',(-7.53633978517934,-19.2135864454628,
19.2761794127916));
#244300=CARTESIAN_POINT('Ctrl Pts',(2.44942840153151,-20.4928919862665,
19.5607846462535));
#244301=CARTESIAN_POINT('Ctrl Pts',(11.8523815153689,-16.8961348795851,
19.8453898797155));
#244302=CARTESIAN_POINT('Ctrl Pts',(18.4351882667723,-9.27912469059749,
20.1299951131774));
#244303=CARTESIAN_POINT('Ctrl Pts',(20.6315407799375,0.54575315003699,20.4146003466393));
#244304=CARTESIAN_POINT('Ctrl Pts',(17.9188406603899,10.240774914163,20.6992055801012));
#244305=CARTESIAN_POINT('Ctrl Pts',(10.9425456471165,17.4991147266303,20.9838108135632));
#244306=CARTESIAN_POINT('Ctrl Pts',(1.36258990435494,20.5937289048765,21.2684160470251));
#244307=CARTESIAN_POINT('Ctrl Pts',(-8.54157941162582,18.788287378308,21.553021280487));
#244308=CARTESIAN_POINT('Ctrl Pts',(-16.4133720212125,12.512375487823,21.837626513949));
#244309=CARTESIAN_POINT('Ctrl Pts',(-20.379779764402,3.25927878670524,22.1222317474108));
#244310=CARTESIAN_POINT('Ctrl Pts',(-19.4970386934697,-6.76932815280368,
22.4068369808728));
#244311=CARTESIAN_POINT('Ctrl Pts',(-13.9751875265361,-15.1872464605386,
22.6914422143347));
#244312=CARTESIAN_POINT('Ctrl Pts',(-5.1280911997007,-19.9915232561845,
22.9760474477966));
#244313=CARTESIAN_POINT('Ctrl Pts',(4.93917912544019,-20.0390326867782,
23.2606526812586));
#244314=CARTESIAN_POINT('Ctrl Pts',(13.8312250430703,-15.3184703956705,
23.5452579147205));
#244315=CARTESIAN_POINT('Ctrl Pts',(19.4322801212068,-6.95304327225204,
23.8298631481825));
#244316=CARTESIAN_POINT('Ctrl Pts',(20.4096337072471,3.06678551436339,24.1144683816443));
#244317=CARTESIAN_POINT('Ctrl Pts',(16.5307350554013,12.35690576088,24.3990736151063));
#244318=CARTESIAN_POINT('Ctrl Pts',(8.71852626888027,18.7068335415933,24.6836788485682));
#244319=CARTESIAN_POINT('Ctrl Pts',(-1.16816182054504,20.6056720205577,
24.9682840820302));
#244320=CARTESIAN_POINT('Ctrl Pts',(-10.7768984023975,17.6016130588496,
25.252889315492));
#244321=CARTESIAN_POINT('Ctrl Pts',(-17.8213882305253,10.4094400906919,
25.537494548954));
#244322=CARTESIAN_POINT('Ctrl Pts',(-20.625470919134,0.740453109946939,
25.8220997824159));
#244323=CARTESIAN_POINT('Ctrl Pts',(-18.521945233997,-9.10471670088114,
26.1067050158778));
#244324=CARTESIAN_POINT('Ctrl Pts',(-12.0113224237976,-16.7835173647097,
26.3913102493397));
#244325=CARTESIAN_POINT('Ctrl Pts',(-2.64273498020298,-20.4688610607434,
26.6759154828017));
#244326=CARTESIAN_POINT('Ctrl Pts',(7.35466276021972,-19.2838600260717,
26.9605207162636));
#244327=CARTESIAN_POINT('Ctrl Pts',(15.6020977950823,-13.5104724261332,
27.2451259497256));
#244328=CARTESIAN_POINT('Ctrl Pts',(20.1371819491669,-4.52241368080347,
27.5297311831874));
#244329=CARTESIAN_POINT('Ctrl Pts',(19.8808407584219,5.54170476411256,27.8143364166494));
#244330=CARTESIAN_POINT('Ctrl Pts',(14.894068037757,14.2872340550109,28.0989416501113));
#244331=CARTESIAN_POINT('Ctrl Pts',(6.36341219373771,19.6332706135952,28.3835468835733));
#244332=CARTESIAN_POINT('Ctrl Pts',(-3.68134844973049,20.3077810988147,
28.6681521170351));
#244333=CARTESIAN_POINT('Ctrl Pts',(-12.8501729386951,16.1502761851468,
28.9527573504971));
#244334=CARTESIAN_POINT('Ctrl Pts',(-18.9614353518974,8.14998302949773,
29.237362583959));
#244335=CARTESIAN_POINT('Ctrl Pts',(-20.5610326926679,-1.78950236308681,
29.521967817421));
#244336=CARTESIAN_POINT('Ctrl Pts',(-17.2683461196583,-11.3032115311692,
29.8065730508829));
#244337=CARTESIAN_POINT('Ctrl Pts',(-9.86685855650707,-18.1274104871694,
30.0911782843448));
#244338=CARTESIAN_POINT('Ctrl Pts',(-0.117627114703595,-20.6384530538029,
30.3757835178067));
#244339=CARTESIAN_POINT('Ctrl Pts',(9.6595302310029,-18.2386681974228,30.6603887512686));
#244340=CARTESIAN_POINT('Ctrl Pts',(17.1384301702037,-11.4994475545994,
30.9449939847306));
#244341=CARTESIAN_POINT('Ctrl Pts',(20.5391796271561,-2.02354279680522,
31.2295992181925));
#244342=CARTESIAN_POINT('Ctrl Pts',(19.0533425435482,7.93281274526846,31.5142044516544));
#244343=CARTESIAN_POINT('Ctrl Pts',(13.0329807346804,16.0037654885415,31.7988096851164));
#244344=CARTESIAN_POINT('Ctrl Pts',(6.9534400554371,18.8421483714935,31.9885465074243));
#244345=CARTESIAN_POINT('Ctrl Pts',(3.75714726938214,19.4592802768079,32.0834149185783));
#244346=CARTESIAN_POINT('Ctrl Pts',(-1.15201354082497,19.6389536212549,
10.3221828982423));
#244347=CARTESIAN_POINT('Ctrl Pts',(-4.37777962789013,19.4497314109732,
10.4170513093963));
#244348=CARTESIAN_POINT('Ctrl Pts',(-10.7312122852851,17.4519086875973,
10.6067881317042));
#244349=CARTESIAN_POINT('Ctrl Pts',(-17.7106510837183,10.2976062409702,
10.8913933651661));
#244350=CARTESIAN_POINT('Ctrl Pts',(-20.4748304530615,0.695054094582882,
11.1759985986281));
#244351=CARTESIAN_POINT('Ctrl Pts',(-18.3678378561984,-9.07382433143422,
11.46060383209));
#244352=CARTESIAN_POINT('Ctrl Pts',(-11.8901188126809,-16.6832115285356,
11.7452090655519));
#244353=CARTESIAN_POINT('Ctrl Pts',(-2.58342382905389,-20.3232459606335,
12.0298142990138));
#244354=CARTESIAN_POINT('Ctrl Pts',(7.33804425409368,-19.127463721965,12.3144195324758));
#244355=CARTESIAN_POINT('Ctrl Pts',(15.5134659801429,-13.3805678668978,
12.5990247659377));
#244356=CARTESIAN_POINT('Ctrl Pts',(19.997644825636,-4.4498799512601,12.8836299993996));
#244357=CARTESIAN_POINT('Ctrl Pts',(19.7235901616302,5.53959369852768,13.1682352328615));
#244358=CARTESIAN_POINT('Ctrl Pts',(14.7565247441147,14.2109884210148,13.4528404663235));
#244359=CARTESIAN_POINT('Ctrl Pts',(6.27830097642862,19.5010278535979,13.7374456997854));
#244360=CARTESIAN_POINT('Ctrl Pts',(-3.69377558152905,20.1510099495066,
14.0220509332473));
#244361=CARTESIAN_POINT('Ctrl Pts',(-12.7869586883918,16.0062755671635,
14.3066561667093));
#244362=CARTESIAN_POINT('Ctrl Pts',(-18.8376225643743,8.05302101968101,
14.5912614001712));
#244363=CARTESIAN_POINT('Ctrl Pts',(-20.4060774563389,-1.81636328021412,
14.8758666336331));
#244364=CARTESIAN_POINT('Ctrl Pts',(-17.119126203816,-11.25356340163,15.160471867095));
#244365=CARTESIAN_POINT('Ctrl Pts',(-9.7588635275082,-18.0130995353931,
15.445077100557));
#244366=CARTESIAN_POINT('Ctrl Pts',(-0.0765844971537824,-20.4866128612292,
15.7296823340189));
#244367=CARTESIAN_POINT('Ctrl Pts',(9.62391697843759,-18.0855576054694,
16.0142875674808));
#244368=CARTESIAN_POINT('Ctrl Pts',(17.034511200828,-11.3812389488715,16.2988928009427));
#244369=CARTESIAN_POINT('Ctrl Pts',(20.3919271850381,-1.96887722661416,
16.5834980344047));
#244370=CARTESIAN_POINT('Ctrl Pts',(18.8973040086544,7.91195760084657,16.8681032678666));
#244371=CARTESIAN_POINT('Ctrl Pts',(12.9062711361893,15.9102274407714,17.1527085013285));
#244372=CARTESIAN_POINT('Ctrl Pts',(3.84433023175593,20.122830241683,17.4373137347904));
#244373=CARTESIAN_POINT('Ctrl Pts',(-6.13232759323342,19.5474225961374,
17.7219189682524));
#244374=CARTESIAN_POINT('Ctrl Pts',(-14.6498641999389,14.3209165484326,
18.0065242017143));
#244375=CARTESIAN_POINT('Ctrl Pts',(-19.6816236082357,5.68690284843253,
18.2911294351762));
#244376=CARTESIAN_POINT('Ctrl Pts',(-20.0303529306533,-4.30024805528772,
18.5757346686381));
#244377=CARTESIAN_POINT('Ctrl Pts',(-15.6130757857406,-13.2642013092563,
18.8603399021));
#244378=CARTESIAN_POINT('Ctrl Pts',(-7.48083563305445,-19.0720809062578,
19.144945135562));
#244379=CARTESIAN_POINT('Ctrl Pts',(2.43138868324744,-20.3419645298742,
19.4295503690239));
#244380=CARTESIAN_POINT('Ctrl Pts',(11.7650902830966,-16.7716970666134,
19.7141556024858));
#244381=CARTESIAN_POINT('Ctrl Pts',(18.2994155278597,-9.21078515667338,
19.9987608359478));
#244382=CARTESIAN_POINT('Ctrl Pts',(20.4795921934004,0.541733749807468,
20.2833660694097));
#244383=CARTESIAN_POINT('Ctrl Pts',(17.7868707537422,10.1653529527182,20.5679713028716));
#244384=CARTESIAN_POINT('Ctrl Pts',(10.8619552364471,17.3702360463261,20.8525765363336));
#244385=CARTESIAN_POINT('Ctrl Pts',(1.35255460877499,20.4420587978302,21.1371817697954));
#244386=CARTESIAN_POINT('Ctrl Pts',(-8.47867180175635,18.6499141108416,
21.4217870032574));
#244387=CARTESIAN_POINT('Ctrl Pts',(-16.2924896932501,12.4202234866771,
21.7063922367193));
#244388=CARTESIAN_POINT('Ctrl Pts',(-20.2296853646591,3.23527462676137,
21.9909974701812));
#244389=CARTESIAN_POINT('Ctrl Pts',(-19.3534455657082,-6.7194729405539,
22.2756027036432));
#244390=CARTESIAN_POINT('Ctrl Pts',(-13.8722621069614,-15.0753943861985,
22.5602079371051));
#244391=CARTESIAN_POINT('Ctrl Pts',(-5.09032348192632,-19.8442883146017,
22.844813170567));
#244392=CARTESIAN_POINT('Ctrl Pts',(4.90280272026675,-19.8914478444824,
23.129418404029));
#244393=CARTESIAN_POINT('Ctrl Pts',(13.7293598882674,-15.2056518742931,
23.4140236374909));
#244394=CARTESIAN_POINT('Ctrl Pts',(19.2891639318199,-6.90183502229059,
23.6986288709528));
#244395=CARTESIAN_POINT('Ctrl Pts',(20.2593194371382,3.04419904207373,23.9832341044147));
#244396=CARTESIAN_POINT('Ctrl Pts',(16.4089883641159,12.2658987738418,24.2678393378766));
#244397=CARTESIAN_POINT('Ctrl Pts',(8.65431546865996,18.5690601709303,24.5524445713386));
#244398=CARTESIAN_POINT('Ctrl Pts',(-1.15955846225001,20.4539139540335,
24.8370498048005));
#244399=CARTESIAN_POINT('Ctrl Pts',(-10.6975279619198,17.4719794917993,
25.1216550382624));
#244400=CARTESIAN_POINT('Ctrl Pts',(-17.690136048211,10.3327759323856,25.4062602717244));
#244401=CARTESIAN_POINT('Ctrl Pts',(-20.4735670363355,0.734999770102432,
25.6908655051863));
#244402=CARTESIAN_POINT('Ctrl Pts',(-18.3855335413993,-9.03766165888759,
25.9754707386482));
#244403=CARTESIAN_POINT('Ctrl Pts',(-11.922860612667,-16.659908964923,26.2600759721101));
#244404=CARTESIAN_POINT('Ctrl Pts',(-2.62327158428102,-20.3181105889841,
26.5446812055721));
#244405=CARTESIAN_POINT('Ctrl Pts',(7.30049663533057,-19.1418369311317,
26.829286439034));
#244406=CARTESIAN_POINT('Ctrl Pts',(15.4871903955349,-13.4109695722994,
27.1138916724959));
#244407=CARTESIAN_POINT('Ctrl Pts',(19.9888742497492,-4.489106698167,27.3984969059578));
#244408=CARTESIAN_POINT('Ctrl Pts',(19.7344209802866,5.50089083640743,27.6831021394198));
#244409=CARTESIAN_POINT('Ctrl Pts',(14.7843751811955,14.1820104545254,27.9677073728817));
#244410=CARTESIAN_POINT('Ctrl Pts',(6.3165465047024,19.4886741541272,28.2523126063436));
#244411=CARTESIAN_POINT('Ctrl Pts',(-3.65423581315645,20.1582169627988,
28.5369178398056));
#244412=CARTESIAN_POINT('Ctrl Pts',(-12.7555330819074,16.0313315174457,
28.8215230732675));
#244413=CARTESIAN_POINT('Ctrl Pts',(-18.8217869157077,8.08995948743987,
29.1061283067294));
#244414=CARTESIAN_POINT('Ctrl Pts',(-20.4096033027653,-1.77632293704295,
29.3907335401913));
#244415=CARTESIAN_POINT('Ctrl Pts',(-17.1411671910831,-11.219964816569,
29.6753387736532));
#244416=CARTESIAN_POINT('Ctrl Pts',(-9.79419009947303,-17.9939045847617,
29.9599440071152));
#244417=CARTESIAN_POINT('Ctrl Pts',(-0.116761483130617,-20.4864533732168,
30.2445492405771));
#244418=CARTESIAN_POINT('Ctrl Pts',(9.58839040534684,-18.1043431728462,
30.529154474039));
#244419=CARTESIAN_POINT('Ctrl Pts',(17.0122052098153,-11.4147548991844,
30.813759707501));
#244420=CARTESIAN_POINT('Ctrl Pts',(20.3879165946002,-2.00864113460721,
31.0983649409629));
#244421=CARTESIAN_POINT('Ctrl Pts',(18.9130064644273,7.87439156886503,31.3829701744248));
#244422=CARTESIAN_POINT('Ctrl Pts',(12.9370174115135,15.8858935677627,31.6675754078867));
#244423=CARTESIAN_POINT('Ctrl Pts',(6.9021916379817,18.7033889181063,31.8573122301947));
#244424=CARTESIAN_POINT('Ctrl Pts',(3.72947698812035,19.315968418154,31.9521806413487));
#244425=CARTESIAN_POINT('',(1.60448237924877,-19.6071739633986,12.15));
#244426=CARTESIAN_POINT('',(-20.0306540400546,-1.40687551959862,12.15));
#244427=CARTESIAN_POINT('Ctrl Pts',(1.60448237944281,-19.6071739633763,
12.15));
#244428=CARTESIAN_POINT('Ctrl Pts',(0.0926611097550306,-19.7807178936977,
12.15));
#244429=CARTESIAN_POINT('Ctrl Pts',(-1.43608595911067,-19.7702887103382,
12.15));
#244430=CARTESIAN_POINT('Ctrl Pts',(-2.94649315368962,-19.5799020323446,
12.15));
#244431=CARTESIAN_POINT('Ctrl Pts',(-4.66602808900733,-19.363154823245,
12.15));
#244432=CARTESIAN_POINT('Ctrl Pts',(-6.34915278201001,-18.9148279382988,
12.15));
#244433=CARTESIAN_POINT('Ctrl Pts',(-7.95016171093185,-18.2501026623997,
12.15));
#244434=CARTESIAN_POINT('Ctrl Pts',(-10.2155597337295,-17.3095286914978,
12.15));
#244435=CARTESIAN_POINT('Ctrl Pts',(-12.284010173158,-15.9493684889251,
12.15));
#244436=CARTESIAN_POINT('Ctrl Pts',(-14.0487589651357,-14.2448000248333,
12.15));
#244437=CARTESIAN_POINT('Ctrl Pts',(-15.8610302111923,-12.4943296868163,
12.15));
#244438=CARTESIAN_POINT('Ctrl Pts',(-17.3209512836575,-10.4117376219036,
12.15));
#244439=CARTESIAN_POINT('Ctrl Pts',(-18.350694381538,-8.1118090327704,12.15));
#244440=CARTESIAN_POINT('Ctrl Pts',(-19.3001765133751,-5.99114310708681,
12.15));
#244441=CARTESIAN_POINT('Ctrl Pts',(-19.8681114647112,-3.721064456028,12.15));
#244442=CARTESIAN_POINT('Ctrl Pts',(-20.0306537323424,-1.40687549798572,
12.15));
#244443=CARTESIAN_POINT('',(-1.1520135408312,19.6389536212609,12.15));
#244444=CARTESIAN_POINT('Ctrl Pts',(-20.0306537323424,-1.40687549798572,
12.15));
#244445=CARTESIAN_POINT('Ctrl Pts',(-20.0478231804592,-1.16242617519292,
12.15));
#244446=CARTESIAN_POINT('Ctrl Pts',(-20.0604693227766,-0.917484676750661,
12.15));
#244447=CARTESIAN_POINT('Ctrl Pts',(-20.06856405475,-0.672175113125888,
12.15));
#244448=CARTESIAN_POINT('Ctrl Pts',(-20.1546472508509,1.93656243872778,
12.15));
#244449=CARTESIAN_POINT('Ctrl Pts',(-19.7243645063416,4.5372883428416,12.15));
#244450=CARTESIAN_POINT('Ctrl Pts',(-18.8017623344718,6.97880486291258,
12.15));
#244451=CARTESIAN_POINT('Ctrl Pts',(-17.8791397009133,9.42037553151308,
12.15));
#244452=CARTESIAN_POINT('Ctrl Pts',(-16.4818897331221,11.6557526018752,
12.15));
#244453=CARTESIAN_POINT('Ctrl Pts',(-14.6894588275516,13.5524357891905,
12.15));
#244454=CARTESIAN_POINT('Ctrl Pts',(-12.9164582871634,15.4285584925005,
12.15));
#244455=CARTESIAN_POINT('Ctrl Pts',(-10.7903398472545,16.9376380285943,
12.15));
#244456=CARTESIAN_POINT('Ctrl Pts',(-8.43269027545125,17.9862537378533,
12.15));
#244457=CARTESIAN_POINT('Ctrl Pts',(-6.1364643074629,19.0075499689974,12.15));
#244458=CARTESIAN_POINT('Ctrl Pts',(-3.66099986931355,19.573828558311,12.15));
#244459=CARTESIAN_POINT('Ctrl Pts',(-1.15201354082533,19.6389536212611,
12.15));
#244460=CARTESIAN_POINT('Ctrl Pts',(-16.6210453432267,10.5225426157738,
30.8424181280136));
#244461=CARTESIAN_POINT('Ctrl Pts',(-15.4468071933501,12.3739302006808,
30.7780588103507));
#244462=CARTESIAN_POINT('Ctrl Pts',(-13.9646526099496,14.0310536513352,
30.7136994926877));
#244463=CARTESIAN_POINT('Ctrl Pts',(-12.2496925094198,15.3955837533422,
30.6493401750248));
#244464=CARTESIAN_POINT('Ctrl Pts',(-9.72176732566041,17.406959999236,30.5544717638708));
#244465=CARTESIAN_POINT('Ctrl Pts',(-6.68800156940906,18.7825884810208,
30.4596033527168));
#244466=CARTESIAN_POINT('Ctrl Pts',(-3.50932163830633,19.3588122538013,
30.3647349415629));
#244467=CARTESIAN_POINT('Ctrl Pts',(-0.330641707203618,19.9350360265817,
30.2698665304089));
#244468=CARTESIAN_POINT('Ctrl Pts',(2.99295239875047,19.7118550903578,30.1749981192549));
#244469=CARTESIAN_POINT('Ctrl Pts',(6.06605423114351,18.7158206723119,30.0801297081009));
#244470=CARTESIAN_POINT('Ctrl Pts',(9.13915606353664,17.719786254266,29.985261296947));
#244471=CARTESIAN_POINT('Ctrl Pts',(11.9617656223687,15.950898354398,29.890392885793));
#244472=CARTESIAN_POINT('Ctrl Pts',(14.1980780349669,13.6196011347771,29.795524474639));
#244473=CARTESIAN_POINT('Ctrl Pts',(16.4343904475649,11.2883039151564,29.700656063485));
#244474=CARTESIAN_POINT('Ctrl Pts',(18.0844057139291,8.39459737578285,29.6057876523311));
#244475=CARTESIAN_POINT('Ctrl Pts',(18.951822225355,5.28274451699981,29.5109192411771));
#244476=CARTESIAN_POINT('Ctrl Pts',(19.8192387367809,2.17089165821669,29.4160508300231));
#244477=CARTESIAN_POINT('Ctrl Pts',(19.9040564932684,-1.15910751997591,
29.3211824188691));
#244478=CARTESIAN_POINT('Ctrl Pts',(19.1961847291429,-4.31108425476146,
29.2263140077151));
#244479=CARTESIAN_POINT('Ctrl Pts',(18.4883129650174,-7.463060989547,29.1314455965612));
#244480=CARTESIAN_POINT('Ctrl Pts',(16.9877516802788,-10.4370152809255,
29.0365771854072));
#244481=CARTESIAN_POINT('Ctrl Pts',(14.8730220778749,-12.8791369864204,
28.9417087742532));
#244482=CARTESIAN_POINT('Ctrl Pts',(12.7582924754711,-15.3212586919154,
28.8468403630993));
#244483=CARTESIAN_POINT('Ctrl Pts',(10.0293945554021,-17.2315478115268,
28.7519719519453));
#244484=CARTESIAN_POINT('Ctrl Pts',(7.01098422543173,-18.3827379809746,
28.6571035407913));
#244485=CARTESIAN_POINT('Ctrl Pts',(3.99257389546139,-19.5339281504225,
28.5622351296373));
#244486=CARTESIAN_POINT('Ctrl Pts',(0.684651155589754,-19.9260193697068,
28.4673667184834));
#244487=CARTESIAN_POINT('Ctrl Pts',(-2.51924171907761,-19.5123647086718,
28.3724983073294));
#244488=CARTESIAN_POINT('Ctrl Pts',(-5.72313459374498,-19.0987100476369,
28.2776298961754));
#244489=CARTESIAN_POINT('Ctrl Pts',(-8.82299760320805,-17.8793095062828,
28.1827614850214));
#244490=CARTESIAN_POINT('Ctrl Pts',(-11.4500412627287,-15.9992346845994,
28.0878930738675));
#244491=CARTESIAN_POINT('Ctrl Pts',(-14.0770849222493,-14.119159862916,
27.9930246627135));
#244492=CARTESIAN_POINT('Ctrl Pts',(-16.2313092318274,-11.5784107609033,
27.8981562515595));
#244493=CARTESIAN_POINT('Ctrl Pts',(-17.656426969106,-8.67925930506478,
27.8032878404055));
#244494=CARTESIAN_POINT('Ctrl Pts',(-19.0815447063845,-5.78010784922622,
27.7084194292515));
#244495=CARTESIAN_POINT('Ctrl Pts',(-19.7775558713635,-2.52255403956176,
27.6135510180976));
#244496=CARTESIAN_POINT('Ctrl Pts',(-19.6616562891654,0.705852225651533,
27.5186826069436));
#244497=CARTESIAN_POINT('Ctrl Pts',(-19.5457567069673,3.93425849086483,
27.4238141957896));
#244498=CARTESIAN_POINT('Ctrl Pts',(-18.6179463775922,7.13351721162699,
27.3289457846356));
#244499=CARTESIAN_POINT('Ctrl Pts',(-16.9886065318556,9.92301383191074,
27.2340773734817));
#244500=CARTESIAN_POINT('Ctrl Pts',(-15.3592666861191,12.7125104521945,
27.1392089623277));
#244501=CARTESIAN_POINT('Ctrl Pts',(-13.0283973240213,15.0922449719998,
27.0443405511737));
#244502=CARTESIAN_POINT('Ctrl Pts',(-10.2733010596935,16.7791013089417,
26.9494721400198));
#244503=CARTESIAN_POINT('Ctrl Pts',(-7.51820479536577,18.4659576458836,
26.8546037288658));
#244504=CARTESIAN_POINT('Ctrl Pts',(-4.33888162880808,19.4599357999621,
26.7597353177118));
#244505=CARTESIAN_POINT('Ctrl Pts',(-1.11357439037703,19.6427825798173,
26.6648669065578));
#244506=CARTESIAN_POINT('Ctrl Pts',(2.11173284805408,19.8256293596725,26.5699984954038));
#244507=CARTESIAN_POINT('Ctrl Pts',(5.38302415835857,19.1973447653045,26.4751300842499));
#244508=CARTESIAN_POINT('Ctrl Pts',(8.31111529608725,17.8326755686054,26.3802616730959));
#244509=CARTESIAN_POINT('Ctrl Pts',(11.2392064338159,16.4680063719063,26.2853932619419));
#244510=CARTESIAN_POINT('Ctrl Pts',(13.8240973989686,14.3669525728761,26.1905248507879));
#244511=CARTESIAN_POINT('Ctrl Pts',(15.758264727049,11.7794757180658,26.095656439634));
#244512=CARTESIAN_POINT('Ctrl Pts',(17.6924320551293,9.19199886325554,26.00078802848));
#244513=CARTESIAN_POINT('Ctrl Pts',(18.9758757461372,6.11809895266515,25.905919617326));
#244514=CARTESIAN_POINT('Ctrl Pts',(19.4559050074214,2.92347665330868,25.811051206172));
#244515=CARTESIAN_POINT('Ctrl Pts',(19.9359342687056,-0.271145646047793,
25.7161827950181));
#244516=CARTESIAN_POINT('Ctrl Pts',(19.612549100266,-3.58649033417038,25.6213143838641));
#244517=CARTESIAN_POINT('Ctrl Pts',(18.5242225087871,-6.62813215356587,
25.5264459727101));
#244518=CARTESIAN_POINT('Ctrl Pts',(17.4358959173083,-9.66977397296137,
25.4315775615561));
#244519=CARTESIAN_POINT('Ctrl Pts',(15.5826279027902,-12.4377129236298,
25.3367091504022));
#244520=CARTESIAN_POINT('Ctrl Pts',(13.1849010341972,-14.6026483939958,
25.2418407392482));
#244521=CARTESIAN_POINT('Ctrl Pts',(10.7871741656042,-16.7675838643619,
25.1469723280942));
#244522=CARTESIAN_POINT('Ctrl Pts',(7.84498844293628,-18.3295158544256,
25.0521039169402));
#244523=CARTESIAN_POINT('Ctrl Pts',(4.70837454790294,-19.1026219278106,
24.9572355057863));
#244524=CARTESIAN_POINT('Ctrl Pts',(1.57176065286955,-19.8757280011956,
24.8623670946323));
#244525=CARTESIAN_POINT('Ctrl Pts',(-1.75928141452918,-19.860008157902,
24.7674986834783));
#244526=CARTESIAN_POINT('Ctrl Pts',(-4.88845888573499,-19.0573325815211,
24.6726302723243));
#244527=CARTESIAN_POINT('Ctrl Pts',(-8.01763635694072,-18.2546570051401,
24.5777618611704));
#244528=CARTESIAN_POINT('Ctrl Pts',(-10.9449492319535,-16.6650256956718,
24.4828934500164));
#244529=CARTESIAN_POINT('Ctrl Pts',(-13.3221362459179,-14.4775564666632,
24.3880250388624));
#244530=CARTESIAN_POINT('Ctrl Pts',(-15.6993232598824,-12.2900872376545,
24.2931566277084));
#244531=CARTESIAN_POINT('Ctrl Pts',(-17.5263844127986,-9.50478008910532,
24.1982882165545));
#244532=CARTESIAN_POINT('Ctrl Pts',(-18.5859549557486,-6.45300192027765,
24.1034198054005));
#244533=CARTESIAN_POINT('Ctrl Pts',(-19.6455254986985,-3.40122375144999,
24.0085513942465));
#244534=CARTESIAN_POINT('Ctrl Pts',(-19.9376054316822,-0.0829745623437084,
23.9136829830925));
#244535=CARTESIAN_POINT('Ctrl Pts',(-19.4274461196057,3.10697484219585,
23.8188145719385));
#244536=CARTESIAN_POINT('Ctrl Pts',(-18.9172868075292,6.29692424673547,
23.7239461607846));
#244537=CARTESIAN_POINT('Ctrl Pts',(-17.6048882503925,9.35857386670834,
23.6290777496306));
#244538=CARTESIAN_POINT('Ctrl Pts',(-15.646385989908,11.9276804473893,23.5342093384766));
#244539=CARTESIAN_POINT('Ctrl Pts',(-13.6878837294235,14.4967870280702,
23.4393409273227));
#244540=CARTESIAN_POINT('Ctrl Pts',(-11.0832777655914,16.5733505694591,
23.3444725161687));
#244541=CARTESIAN_POINT('Ctrl Pts',(-8.14243704858619,17.9103231213184,
23.2496041050147));
#244542=CARTESIAN_POINT('Ctrl Pts',(-5.20159633158101,19.2472956731777,
23.1547356938607));
#244543=CARTESIAN_POINT('Ctrl Pts',(-1.92452086140277,19.8446772355074,
23.0598672827067));
#244544=CARTESIAN_POINT('Ctrl Pts',(1.29891697829891,19.6313975580881,22.9649988715528));
#244545=CARTESIAN_POINT('Ctrl Pts',(4.52235481800059,19.4181178806688,22.8701304603988));
#244546=CARTESIAN_POINT('Ctrl Pts',(7.69215502722574,18.3941769635004,22.7752620492448));
#244547=CARTESIAN_POINT('Ctrl Pts',(10.4312077180545,16.6813926559811,22.6803936380909));
#244548=CARTESIAN_POINT('Ctrl Pts',(13.1702604088833,14.9686083484619,22.5855252269369));
#244549=CARTESIAN_POINT('Ctrl Pts',(15.4785655813158,12.5669806505917,22.4906568157829));
#244550=CARTESIAN_POINT('Ctrl Pts',(17.0815050741419,9.76223026783765,22.3957884046289));
#244551=CARTESIAN_POINT('Ctrl Pts',(18.6844445669679,6.95747988508363,22.3009199934749));
#244552=CARTESIAN_POINT('Ctrl Pts',(19.5820183801877,3.74960681744574,22.206051582321));
#244553=CARTESIAN_POINT('Ctrl Pts',(19.6674425092073,0.520250465879444,
22.111183171167));
#244554=CARTESIAN_POINT('Ctrl Pts',(19.7528666382269,-2.70910588568692,
22.016314760013));
#244555=CARTESIAN_POINT('Ctrl Pts',(19.0261410830464,-5.9599455211818,21.921446348859));
#244556=CARTESIAN_POINT('Ctrl Pts',(17.5737240979953,-8.84551732391959,
21.8265779377051));
#244557=CARTESIAN_POINT('Ctrl Pts',(16.1213071129441,-11.7310891266575,
21.7317095265511));
#244558=CARTESIAN_POINT('Ctrl Pts',(13.9431986980224,-14.2513930966382,
21.6368411153971));
#244559=CARTESIAN_POINT('Ctrl Pts',(11.2985275572527,-16.106589658839,21.5419727042432));
#244560=CARTESIAN_POINT('Ctrl Pts',(8.65385641648312,-17.9617862210398,
21.4471042930892));
#244561=CARTESIAN_POINT('Ctrl Pts',(5.54262254986559,-19.1518753754605,
21.3522358819352));
#244562=CARTESIAN_POINT('Ctrl Pts',(2.33496823050597,-19.535272682068,21.2573674707812));
#244563=CARTESIAN_POINT('Ctrl Pts',(-0.872686088853597,-19.9186699886755,
21.1624990596272));
#244564=CARTESIAN_POINT('Ctrl Pts',(-4.17676086095527,-19.4953754474699,
21.0676306484733));
#244565=CARTESIAN_POINT('Ctrl Pts',(-7.18417160578761,-18.3157482440332,
20.9727622373193));
#244566=CARTESIAN_POINT('Ctrl Pts',(-10.1915823506199,-17.1361210405965,
20.8778938261653));
#244567=CARTESIAN_POINT('Ctrl Pts',(-12.9023290681829,-15.2001611749287,
20.7830254150114));
#244568=CARTESIAN_POINT('Ctrl Pts',(-14.99391528445,-12.7381890330996,20.6881570038574));
#244569=CARTESIAN_POINT('Ctrl Pts',(-17.0855015007172,-10.2762168912704,
20.5932885927034));
#244570=CARTESIAN_POINT('Ctrl Pts',(-18.5579272156887,-7.28823247327987,
20.4984201815494));
#244571=CARTESIAN_POINT('Ctrl Pts',(-19.2360185194381,-4.12971511366399,
20.4035517703954));
#244572=CARTESIAN_POINT('Ctrl Pts',(-19.9141098231875,-0.971197754048011,
20.3086833592415));
#244573=CARTESIAN_POINT('Ctrl Pts',(-19.797866715715,2.35785254719334,20.2138149480875));
#244574=CARTESIAN_POINT('Ctrl Pts',(-18.9011185939289,5.46137998114787,
20.1189465369335));
#244575=CARTESIAN_POINT('Ctrl Pts',(-18.0043704721428,8.56490741510221,
20.0240781257795));
#244576=CARTESIAN_POINT('Ctrl Pts',(-16.3271173360434,11.4429119817698,
19.9292097146256));
#244577=CARTESIAN_POINT('Ctrl Pts',(-14.0689013335423,13.752998606388,19.8343413034716));
#244578=CARTESIAN_POINT('Ctrl Pts',(-11.8106853310411,16.0630852310063,
19.7394728923176));
#244579=CARTESIAN_POINT('Ctrl Pts',(-8.97150646213831,17.8052539135752,
19.6446044811636));
#244580=CARTESIAN_POINT('Ctrl Pts',(-5.88914072352145,18.7722395291173,
19.5497360700097));
#244581=CARTESIAN_POINT('Ctrl Pts',(-2.80677498490457,19.7392251446593,
19.4548676588557));
#244582=CARTESIAN_POINT('Ctrl Pts',(0.518777623426301,19.9310276931746,
19.3599992477017));
#244583=CARTESIAN_POINT('Ctrl Pts',(3.69187741166453,19.3248285006134,19.2651308365478));
#244584=CARTESIAN_POINT('Ctrl Pts',(6.86497719990273,18.7186293080522,19.1702624253938));
#244585=CARTESIAN_POINT('Ctrl Pts',(9.88562416804825,17.3144283744145,19.0753940142398));
#244586=CARTESIAN_POINT('Ctrl Pts',(12.3944531308655,15.2792829342744,18.9805256030858));
#244587=CARTESIAN_POINT('Ctrl Pts',(14.9032820936828,13.2441374941343,18.8856571919318));
#244588=CARTESIAN_POINT('Ctrl Pts',(16.9002930511718,10.5780475474918,18.7907887807779));
#244589=CARTESIAN_POINT('Ctrl Pts',(18.147902392647,7.59819676959317,18.6959203696239));
#244590=CARTESIAN_POINT('Ctrl Pts',(19.3955117341222,4.61834599169457,18.6010519584699));
#244591=CARTESIAN_POINT('Ctrl Pts',(19.8937194595837,1.32473438253987,18.5061835473159));
#244592=CARTESIAN_POINT('Ctrl Pts',(19.5832539916125,-1.89079837574757,
18.411315136162));
#244593=CARTESIAN_POINT('Ctrl Pts',(19.2727885236413,-5.106331134035,18.316446725008));
#244594=CARTESIAN_POINT('Ctrl Pts',(18.1536498622376,-8.2437850414552,18.221578313854));
#244595=CARTESIAN_POINT('Ctrl Pts',(16.3589814944702,-10.929898437932,18.1267099027));
#244596=CARTESIAN_POINT('Ctrl Pts',(14.5643131267028,-13.6160118344088,
18.0318414915461));
#244597=CARTESIAN_POINT('Ctrl Pts',(12.0941150525718,-15.8507847199421,
17.9369730803921));
#244598=CARTESIAN_POINT('Ctrl Pts',(9.24226576957391,-17.3683470386689,
17.8421046692381));
#244599=CARTESIAN_POINT('Ctrl Pts',(6.39041648657598,-18.8859093573957,
17.7472362580841));
#244600=CARTESIAN_POINT('Ctrl Pts',(3.15691599471108,-19.6862611093159,
17.6523678469302));
#244601=CARTESIAN_POINT('Ctrl Pts',(-0.0735474229476493,-19.6741847643032,
17.5574994357762));
#244602=CARTESIAN_POINT('Ctrl Pts',(-3.30401084060638,-19.6621084192905,
17.4626310246222));
#244603=CARTESIAN_POINT('Ctrl Pts',(-6.53143718405896,-18.8376039773449,
17.3677626134682));
#244604=CARTESIAN_POINT('Ctrl Pts',(-9.37186080183696,-17.2987624007445,
17.2728942023143));
#244605=CARTESIAN_POINT('Ctrl Pts',(-12.212284419615,-15.7599208241441,
17.1780257911603));
#244606=CARTESIAN_POINT('Ctrl Pts',(-14.6657053117184,-13.506742112889,
17.0831573800063));
#244607=CARTESIAN_POINT('Ctrl Pts',(-16.4402409665241,-10.8072860703582,
16.9882889688523));
#244608=CARTESIAN_POINT('Ctrl Pts',(-18.2147766213299,-8.1078300278275,
16.8934205576984));
#244609=CARTESIAN_POINT('Ctrl Pts',(-19.3104270388379,-4.96209665402111,
16.7985521465444));
#244610=CARTESIAN_POINT('Ctrl Pts',(-19.596843098931,-1.74433258380151,
16.7036837353904));
#244611=CARTESIAN_POINT('Ctrl Pts',(-19.8832591590242,1.47343148641814,
16.6088153242364));
#244612=CARTESIAN_POINT('Ctrl Pts',(-19.3604408617025,4.76322625305088,
16.5139469130824));
#244613=CARTESIAN_POINT('Ctrl Pts',(-18.0905877337108,7.73366606094821,
16.4190785019285));
#244614=CARTESIAN_POINT('Ctrl Pts',(-16.8207346057192,10.7041058688455,
16.3242100907745));
#244615=CARTESIAN_POINT('Ctrl Pts',(-14.8038466470577,13.3551907180072,
16.2293416796205));
#244616=CARTESIAN_POINT('Ctrl Pts',(-12.279872149916,15.3715222063122,16.1344732684666));
#244617=CARTESIAN_POINT('Ctrl Pts',(-9.75589765277424,17.3878536946172,
16.0396048573126));
#244618=CARTESIAN_POINT('Ctrl Pts',(-6.72483661715227,18.7694318220653,
15.9447364461586));
#244619=CARTESIAN_POINT('Ctrl Pts',(-3.54729333968111,19.3518905364712,
15.8498680350046));
#244620=CARTESIAN_POINT('Ctrl Pts',(-0.36975006220996,19.9343492508772,
15.7549996238506));
#244621=CARTESIAN_POINT('Ctrl Pts',(2.95427545711041,19.7176885522408,15.6601312126967));
#244622=CARTESIAN_POINT('Ctrl Pts',(6.0293255113854,18.7276849641585,15.5652628015427));
#244623=CARTESIAN_POINT('Ctrl Pts',(9.10437556566039,17.7376813760762,15.4703943903887));
#244624=CARTESIAN_POINT('Ctrl Pts',(11.93045015489,15.9743348985479,15.3755259792348));
#244625=CARTESIAN_POINT('Ctrl Pts',(14.1713316857577,13.6474292060354,15.2806575680808));
#244626=CARTESIAN_POINT('Ctrl Pts',(16.4122132166254,11.3205235135229,15.1857891569268));
#244627=CARTESIAN_POINT('Ctrl Pts',(18.0679016891312,8.43005860602623,15.0909207457728));
#244628=CARTESIAN_POINT('Ctrl Pts',(18.9414217027184,5.3199138773127,14.9960523346189));
#244629=CARTESIAN_POINT('Ctrl Pts',(19.8149417163056,2.20976914859917,14.9011839234649));
#244630=CARTESIAN_POINT('Ctrl Pts',(19.9062932709742,-1.12005540133123,
14.8063155123109));
#244631=CARTESIAN_POINT('Ctrl Pts',(19.2046059073927,-4.27341566223655,
14.7114471011569));
#244632=CARTESIAN_POINT('Ctrl Pts',(18.5029185438113,-7.42677592314191,
14.616578690003));
#244633=CARTESIAN_POINT('Ctrl Pts',(17.0081922619798,-10.4036718950221,
14.521710278849));
#244634=CARTESIAN_POINT('Ctrl Pts',(14.8982588333886,-12.8499358568071,
14.426841867695));
#244635=CARTESIAN_POINT('Ctrl Pts',(12.7883254047975,-15.2961998185921,
14.331973456541));
#244636=CARTESIAN_POINT('Ctrl Pts',(10.0631848294468,-17.2118317702818,
14.237105045387));
#244637=CARTESIAN_POINT('Ctrl Pts',(7.04703652791298,-18.3689447859048,
14.1422366342331));
#244638=CARTESIAN_POINT('Ctrl Pts',(4.03088822637919,-19.5260578015278,
14.0473682230791));
#244639=CARTESIAN_POINT('Ctrl Pts',(0.723732198662371,-19.9246518810841,
13.9524998119251));
#244640=CARTESIAN_POINT('Ctrl Pts',(-2.48096164580112,-19.5172765155124,
13.8576314007712));
#244641=CARTESIAN_POINT('Ctrl Pts',(-5.6856554902647,-19.1099011499408,
13.7627629896172));
#244642=CARTESIAN_POINT('Ctrl Pts',(-8.78788715147483,-17.896556339241,
13.6678945784632));
#244643=CARTESIAN_POINT('Ctrl Pts',(-11.4186228226665,-16.0216527343738,
13.5730261673092));
#244644=CARTESIAN_POINT('Ctrl Pts',(-14.0493584938582,-14.1467491295066,
13.4781577561553));
#244645=CARTESIAN_POINT('Ctrl Pts',(-16.2085981750314,-11.6102867304719,
13.3832893450013));
#244646=CARTESIAN_POINT('Ctrl Pts',(-17.6393834484287,-8.71390912661789,
13.2884209338473));
#244647=CARTESIAN_POINT('Ctrl Pts',(-19.0701687218259,-5.81753152276383,
13.1935525226933));
#244648=CARTESIAN_POINT('Ctrl Pts',(-19.7724995874472,-2.56123871409035,
13.0986841115394));
#244649=CARTESIAN_POINT('Ctrl Pts',(-19.6629684587005,0.667333047978141,
13.0038157003854));
#244650=CARTESIAN_POINT('Ctrl Pts',(-19.5534373299537,3.89590481004668,
12.9089472892314));
#244651=CARTESIAN_POINT('Ctrl Pts',(-18.632044206839,7.09675552551027,12.8140788780774));
#244652=CARTESIAN_POINT('Ctrl Pts',(-17.0081078455423,9.88956462434697,
12.7192104669234));
#244653=CARTESIAN_POINT('Ctrl Pts',(-15.3841714842457,12.6823737231836,
12.6243420557695));
#244654=CARTESIAN_POINT('Ctrl Pts',(-13.0576918847672,15.0671412053935,
12.5294736446155));
#244655=CARTESIAN_POINT('Ctrl Pts',(-10.3060939206786,16.7589806273425,
12.4346052334615));
#244656=CARTESIAN_POINT('Ctrl Pts',(-7.55449595659177,18.4508200492905,
12.3397368223076));
#244657=CARTESIAN_POINT('Ctrl Pts',(-4.37777962789543,19.4497314109786,
12.2448684111537));
#244658=CARTESIAN_POINT('Ctrl Pts',(-1.15201354083122,19.6389536212612,
12.1499999999998));
#244659=CARTESIAN_POINT('Ctrl Pts',(1.60414564365017,-19.6057593560825,
12.15));
#244660=CARTESIAN_POINT('Ctrl Pts',(3.46498952627005,-19.4527427161985,
12.2048065108272));
#244661=CARTESIAN_POINT('Ctrl Pts',(5.30457491678648,-19.0374215343563,
12.2596130216543));
#244662=CARTESIAN_POINT('Ctrl Pts',(7.04703652791286,-18.3689447859045,
12.3144195324815));
#244663=CARTESIAN_POINT('Ctrl Pts',(10.0631848294467,-17.2118317702815,
12.4092879436355));
#244664=CARTESIAN_POINT('Ctrl Pts',(12.7883254047972,-15.2961998185919,
12.5041563547894));
#244665=CARTESIAN_POINT('Ctrl Pts',(14.8982588333884,-12.8499358568069,
12.5990247659434));
#244666=CARTESIAN_POINT('Ctrl Pts',(17.0081922619794,-10.403671895022,12.6938931770974));
#244667=CARTESIAN_POINT('Ctrl Pts',(18.502918543811,-7.42677592314172,12.7887615882514));
#244668=CARTESIAN_POINT('Ctrl Pts',(19.2046059073924,-4.27341566223648,
12.8836299994054));
#244669=CARTESIAN_POINT('Ctrl Pts',(19.9062932709739,-1.1200554013312,12.9784984105593));
#244670=CARTESIAN_POINT('Ctrl Pts',(19.8149417163052,2.20976914859912,13.0733668217133));
#244671=CARTESIAN_POINT('Ctrl Pts',(18.9414217027181,5.31991387731262,13.1682352328673));
#244672=CARTESIAN_POINT('Ctrl Pts',(18.0679016891309,8.43005860602607,13.2631036440212));
#244673=CARTESIAN_POINT('Ctrl Pts',(16.4122132166251,11.3205235135228,13.3579720551752));
#244674=CARTESIAN_POINT('Ctrl Pts',(14.1713316857575,13.6474292060352,13.4528404663292));
#244675=CARTESIAN_POINT('Ctrl Pts',(11.9304501548898,15.9743348985476,13.5477088774832));
#244676=CARTESIAN_POINT('Ctrl Pts',(9.10437556566026,17.7376813760759,13.6425772886372));
#244677=CARTESIAN_POINT('Ctrl Pts',(6.0293255113853,18.7276849641582,13.7374456997911));
#244678=CARTESIAN_POINT('Ctrl Pts',(2.95427545711034,19.7176885522405,13.8323141109451));
#244679=CARTESIAN_POINT('Ctrl Pts',(-0.36975006220994,19.9343492508769,
13.9271825220991));
#244680=CARTESIAN_POINT('Ctrl Pts',(-3.54729333968106,19.3518905364709,
14.0220509332531));
#244681=CARTESIAN_POINT('Ctrl Pts',(-6.72483661715217,18.769431822065,14.116919344407));
#244682=CARTESIAN_POINT('Ctrl Pts',(-9.75589765277406,17.3878536946169,
14.211787755561));
#244683=CARTESIAN_POINT('Ctrl Pts',(-12.2798721499158,15.371522206312,14.306656166715));
#244684=CARTESIAN_POINT('Ctrl Pts',(-14.8038466470575,13.355190718007,14.401524577869));
#244685=CARTESIAN_POINT('Ctrl Pts',(-16.820734605719,10.7041058688453,14.4963929890229));
#244686=CARTESIAN_POINT('Ctrl Pts',(-18.0905877337105,7.73366606094809,
14.5912614001769));
#244687=CARTESIAN_POINT('Ctrl Pts',(-19.3604408617021,4.76322625305084,
14.6861298113309));
#244688=CARTESIAN_POINT('Ctrl Pts',(-19.8832591590238,1.47343148641808,
14.7809982224849));
#244689=CARTESIAN_POINT('Ctrl Pts',(-19.5968430989307,-1.74433258380148,
14.8758666336388));
#244690=CARTESIAN_POINT('Ctrl Pts',(-19.3104270388375,-4.962096654021,14.9707350447928));
#244691=CARTESIAN_POINT('Ctrl Pts',(-18.2147766213295,-8.10783002782739,
15.0656034559468));
#244692=CARTESIAN_POINT('Ctrl Pts',(-16.4402409665239,-10.8072860703581,
15.1604718671008));
#244693=CARTESIAN_POINT('Ctrl Pts',(-14.6657053117182,-13.5067421128888,
15.2553402782547));
#244694=CARTESIAN_POINT('Ctrl Pts',(-12.2122844196148,-15.7599208241439,
15.3502086894087));
#244695=CARTESIAN_POINT('Ctrl Pts',(-9.37186080183681,-17.2987624007442,
15.4450771005627));
#244696=CARTESIAN_POINT('Ctrl Pts',(-6.53143718405884,-18.8376039773446,
15.5399455117167));
#244697=CARTESIAN_POINT('Ctrl Pts',(-3.30401084060634,-19.6621084192902,
15.6348139228706));
#244698=CARTESIAN_POINT('Ctrl Pts',(-0.0735474229476472,-19.6741847643029,
15.7296823340246));
#244699=CARTESIAN_POINT('Ctrl Pts',(3.156915994711,-19.6862611093156,15.8245507451786));
#244700=CARTESIAN_POINT('Ctrl Pts',(6.39041648657577,-18.8859093573955,
15.9194191563326));
#244701=CARTESIAN_POINT('Ctrl Pts',(9.24226576957364,-17.3683470386687,
16.0142875674865));
#244702=CARTESIAN_POINT('Ctrl Pts',(12.0941150525716,-15.8507847199419,
16.1091559786405));
#244703=CARTESIAN_POINT('Ctrl Pts',(14.5643131267026,-13.6160118344086,
16.2040243897945));
#244704=CARTESIAN_POINT('Ctrl Pts',(16.3589814944699,-10.9298984379318,
16.2988928009485));
#244705=CARTESIAN_POINT('Ctrl Pts',(18.1536498622372,-8.24378504145509,
16.3937612121024));
#244706=CARTESIAN_POINT('Ctrl Pts',(19.272788523641,-5.10633113403489,16.4886296232564));
#244707=CARTESIAN_POINT('Ctrl Pts',(19.5832539916122,-1.89079837574754,
16.5834980344104));
#244708=CARTESIAN_POINT('Ctrl Pts',(19.8937194595833,1.32473438253986,16.6783664455644));
#244709=CARTESIAN_POINT('Ctrl Pts',(19.3955117341219,4.61834599169448,16.7732348567184));
#244710=CARTESIAN_POINT('Ctrl Pts',(18.1479023926467,7.59819676959305,16.8681032678723));
#244711=CARTESIAN_POINT('Ctrl Pts',(16.9002930511715,10.5780475474916,16.9629716790263));
#244712=CARTESIAN_POINT('Ctrl Pts',(14.9032820936825,13.2441374941341,17.0578400901803));
#244713=CARTESIAN_POINT('Ctrl Pts',(12.3944531308653,15.2792829342741,17.1527085013342));
#244714=CARTESIAN_POINT('Ctrl Pts',(9.88562416804807,17.3144283744142,17.2475769124882));
#244715=CARTESIAN_POINT('Ctrl Pts',(6.86497719990264,18.7186293080519,17.3424453236422));
#244716=CARTESIAN_POINT('Ctrl Pts',(3.69187741166447,19.3248285006131,17.4373137347962));
#244717=CARTESIAN_POINT('Ctrl Pts',(0.518777623426303,19.9310276931743,
17.5321821459501));
#244718=CARTESIAN_POINT('Ctrl Pts',(-2.80677498490453,19.739225144659,17.6270505571041));
#244719=CARTESIAN_POINT('Ctrl Pts',(-5.88914072352136,18.772239529117,17.7219189682581));
#244720=CARTESIAN_POINT('Ctrl Pts',(-8.97150646213814,17.8052539135749,
17.8167873794121));
#244721=CARTESIAN_POINT('Ctrl Pts',(-11.810685331041,16.063085231006,17.911655790566));
#244722=CARTESIAN_POINT('Ctrl Pts',(-14.0689013335421,13.7529986063878,
18.00652420172));
#244723=CARTESIAN_POINT('Ctrl Pts',(-16.3271173360432,11.4429119817695,
18.101392612874));
#244724=CARTESIAN_POINT('Ctrl Pts',(-18.0043704721426,8.56490741510193,
18.196261024028));
#244725=CARTESIAN_POINT('Ctrl Pts',(-18.9011185939286,5.46137998114751,
18.2911294351819));
#244726=CARTESIAN_POINT('Ctrl Pts',(-19.7978667157146,2.35785254719314,
18.3859978463359));
#244727=CARTESIAN_POINT('Ctrl Pts',(-19.9141098231872,-0.971197754047974,
18.4808662574899));
#244728=CARTESIAN_POINT('Ctrl Pts',(-19.2360185194378,-4.12971511366378,
18.5757346686439));
#244729=CARTESIAN_POINT('Ctrl Pts',(-18.5579272156884,-7.28823247327963,
18.6706030797978));
#244730=CARTESIAN_POINT('Ctrl Pts',(-17.085501500717,-10.2762168912702,
18.7654714909518));
#244731=CARTESIAN_POINT('Ctrl Pts',(-14.9939152844498,-12.7381890330994,
18.8603399021058));
#244732=CARTESIAN_POINT('Ctrl Pts',(-12.9023290681826,-15.2001611749285,
18.9552083132598));
#244733=CARTESIAN_POINT('Ctrl Pts',(-10.1915823506197,-17.1361210405963,
19.0500767244138));
#244734=CARTESIAN_POINT('Ctrl Pts',(-7.18417160578736,-18.3157482440329,
19.1449451355677));
#244735=CARTESIAN_POINT('Ctrl Pts',(-4.17676086095507,-19.4953754474696,
19.2398135467217));
#244736=CARTESIAN_POINT('Ctrl Pts',(-0.872686088853433,-19.9186699886752,
19.3346819578757));
#244737=CARTESIAN_POINT('Ctrl Pts',(2.33496823050607,-19.5352726820677,
19.4295503690296));
#244738=CARTESIAN_POINT('Ctrl Pts',(5.54262254986562,-19.1518753754602,
19.5244187801836));
#244739=CARTESIAN_POINT('Ctrl Pts',(8.65385641648298,-17.9617862210395,
19.6192871913376));
#244740=CARTESIAN_POINT('Ctrl Pts',(11.2985275572526,-16.1065896588388,
19.7141556024916));
#244741=CARTESIAN_POINT('Ctrl Pts',(13.9431986980221,-14.2513930966381,
19.8090240136455));
#244742=CARTESIAN_POINT('Ctrl Pts',(16.1213071129438,-11.7310891266573,
19.9038924247995));
#244743=CARTESIAN_POINT('Ctrl Pts',(17.5737240979949,-8.84551732391957,
19.9987608359535));
#244744=CARTESIAN_POINT('Ctrl Pts',(19.0261410830461,-5.95994552118182,
20.0936292471075));
#244745=CARTESIAN_POINT('Ctrl Pts',(19.7528666382266,-2.70910588568718,
20.1884976582614));
#244746=CARTESIAN_POINT('Ctrl Pts',(19.667442509207,0.520250465879157,20.2833660694154));
#244747=CARTESIAN_POINT('Ctrl Pts',(19.5820183801874,3.74960681744544,20.3782344805694));
#244748=CARTESIAN_POINT('Ctrl Pts',(18.6844445669677,6.9574798850835,20.4731028917234));
#244749=CARTESIAN_POINT('Ctrl Pts',(17.0815050741416,9.7622302678375,20.5679713028773));
#244750=CARTESIAN_POINT('Ctrl Pts',(15.4785655813156,12.5669806505915,20.6628397140313));
#244751=CARTESIAN_POINT('Ctrl Pts',(13.1702604088831,14.9686083484616,20.7577081251853));
#244752=CARTESIAN_POINT('Ctrl Pts',(10.4312077180544,16.6813926559808,20.8525765363393));
#244753=CARTESIAN_POINT('Ctrl Pts',(7.6921550272256,18.3941769635001,20.9474449474932));
#244754=CARTESIAN_POINT('Ctrl Pts',(4.52235481800053,19.4181178806685,21.0423133586472));
#244755=CARTESIAN_POINT('Ctrl Pts',(1.29891697829889,19.6313975580878,21.1371817698012));
#244756=CARTESIAN_POINT('Ctrl Pts',(-1.92452086140271,19.8446772355071,
21.2320501809552));
#244757=CARTESIAN_POINT('Ctrl Pts',(-5.20159633158096,19.2472956731774,
21.3269185921092));
#244758=CARTESIAN_POINT('Ctrl Pts',(-8.14243704858606,17.9103231213181,
21.4217870032631));
#244759=CARTESIAN_POINT('Ctrl Pts',(-11.0832777655912,16.5733505694588,
21.5166554144171));
#244760=CARTESIAN_POINT('Ctrl Pts',(-13.6878837294232,14.49678702807,21.6115238255711));
#244761=CARTESIAN_POINT('Ctrl Pts',(-15.6463859899077,11.9276804473891,
21.706392236725));
#244762=CARTESIAN_POINT('Ctrl Pts',(-17.6048882503921,9.35857386670826,
21.801260647879));
#244763=CARTESIAN_POINT('Ctrl Pts',(-18.9172868075289,6.29692424673529,
21.896129059033));
#244764=CARTESIAN_POINT('Ctrl Pts',(-19.4274461196054,3.10697484219579,
21.990997470187));
#244765=CARTESIAN_POINT('Ctrl Pts',(-19.9376054316819,-0.0829745623437533,
22.0858658813409));
#244766=CARTESIAN_POINT('Ctrl Pts',(-19.6455254986982,-3.4012237514499,
22.1807342924949));
#244767=CARTESIAN_POINT('Ctrl Pts',(-18.5859549557483,-6.45300192027754,
22.2756027036489));
#244768=CARTESIAN_POINT('Ctrl Pts',(-17.5263844127983,-9.50478008910517,
22.3704711148029));
#244769=CARTESIAN_POINT('Ctrl Pts',(-15.6993232598821,-12.2900872376542,
22.4653395259569));
#244770=CARTESIAN_POINT('Ctrl Pts',(-13.3221362459177,-14.4775564666629,
22.5602079371108));
#244771=CARTESIAN_POINT('Ctrl Pts',(-10.9449492319533,-16.6650256956716,
22.6550763482648));
#244772=CARTESIAN_POINT('Ctrl Pts',(-8.01763635694059,-18.2546570051399,
22.7499447594188));
#244773=CARTESIAN_POINT('Ctrl Pts',(-4.88845888573491,-19.0573325815208,
22.8448131705727));
#244774=CARTESIAN_POINT('Ctrl Pts',(-1.75928141452923,-19.8600081579017,
22.9396815817267));
#244775=CARTESIAN_POINT('Ctrl Pts',(1.57176065286947,-19.8757280011953,
23.0345499928807));
#244776=CARTESIAN_POINT('Ctrl Pts',(4.70837454790273,-19.1026219278103,
23.1294184040347));
#244777=CARTESIAN_POINT('Ctrl Pts',(7.84498844293609,-18.3295158544253,
23.2242868151887));
#244778=CARTESIAN_POINT('Ctrl Pts',(10.7871741656039,-16.7675838643617,
23.3191552263426));
#244779=CARTESIAN_POINT('Ctrl Pts',(13.1849010341969,-14.6026483939956,
23.4140236374966));
#244780=CARTESIAN_POINT('Ctrl Pts',(15.5826279027899,-12.4377129236296,
23.5088920486506));
#244781=CARTESIAN_POINT('Ctrl Pts',(17.435895917308,-9.66977397296122,23.6037604598046));
#244782=CARTESIAN_POINT('Ctrl Pts',(18.5242225087868,-6.62813215356576,
23.6986288709585));
#244783=CARTESIAN_POINT('Ctrl Pts',(19.6125491002657,-3.5864903341703,23.7934972821125));
#244784=CARTESIAN_POINT('Ctrl Pts',(19.9359342687052,-0.271145646047808,
23.8883656932665));
#244785=CARTESIAN_POINT('Ctrl Pts',(19.4559050074211,2.92347665330863,23.9832341044205));
#244786=CARTESIAN_POINT('Ctrl Pts',(18.9758757461369,6.11809895266502,24.0781025155744));
#244787=CARTESIAN_POINT('Ctrl Pts',(17.692432055129,9.19199886325542,24.1729709267284));
#244788=CARTESIAN_POINT('Ctrl Pts',(15.7582647270487,11.7794757180657,24.2678393378824));
#244789=CARTESIAN_POINT('Ctrl Pts',(13.8240973989684,14.3669525728759,24.3627077490364));
#244790=CARTESIAN_POINT('Ctrl Pts',(11.2392064338156,16.4680063719061,24.4575761601903));
#244791=CARTESIAN_POINT('Ctrl Pts',(8.31111529608698,17.8326755686052,24.5524445713443));
#244792=CARTESIAN_POINT('Ctrl Pts',(5.38302415835837,19.1973447653043,24.6473129824983));
#244793=CARTESIAN_POINT('Ctrl Pts',(2.11173284805401,19.8256293596722,24.7421813936523));
#244794=CARTESIAN_POINT('Ctrl Pts',(-1.11357439037701,19.642782579817,24.8370498048062));
#244795=CARTESIAN_POINT('Ctrl Pts',(-4.33888162880802,19.4599357999618,
24.9319182159602));
#244796=CARTESIAN_POINT('Ctrl Pts',(-7.51820479536563,18.4659576458833,
25.0267866271142));
#244797=CARTESIAN_POINT('Ctrl Pts',(-10.2733010596934,16.7791013089415,
25.1216550382682));
#244798=CARTESIAN_POINT('Ctrl Pts',(-13.0283973240211,15.0922449719996,
25.2165234494221));
#244799=CARTESIAN_POINT('Ctrl Pts',(-15.359266686119,12.7125104521941,25.3113918605761));
#244800=CARTESIAN_POINT('Ctrl Pts',(-16.9886065318555,9.92301383191033,
25.4062602717301));
#244801=CARTESIAN_POINT('Ctrl Pts',(-18.6179463775919,7.13351721162667,
25.5011286828841));
#244802=CARTESIAN_POINT('Ctrl Pts',(-19.545756706967,3.93425849086468,25.595997094038));
#244803=CARTESIAN_POINT('Ctrl Pts',(-19.6616562891651,0.705852225651522,
25.690865505192));
#244804=CARTESIAN_POINT('Ctrl Pts',(-19.7775558713632,-2.52255403956183,
25.785733916346));
#244805=CARTESIAN_POINT('Ctrl Pts',(-19.0815447063842,-5.7801078492263,
25.8806023275));
#244806=CARTESIAN_POINT('Ctrl Pts',(-17.6564269691056,-8.67925930506489,
25.975470738654));
#244807=CARTESIAN_POINT('Ctrl Pts',(-16.231309231827,-11.5784107609033,
26.0703391498079));
#244808=CARTESIAN_POINT('Ctrl Pts',(-14.077084922249,-14.1191598629158,
26.1652075609619));
#244809=CARTESIAN_POINT('Ctrl Pts',(-11.4500412627285,-15.9992346845991,
26.2600759721159));
#244810=CARTESIAN_POINT('Ctrl Pts',(-8.82299760320789,-17.8793095062825,
26.3549443832698));
#244811=CARTESIAN_POINT('Ctrl Pts',(-5.72313459374489,-19.0987100476366,
26.4498127944238));
#244812=CARTESIAN_POINT('Ctrl Pts',(-2.51924171907758,-19.5123647086715,
26.5446812055778));
#244813=CARTESIAN_POINT('Ctrl Pts',(0.684651155589694,-19.9260193697064,
26.6395496167318));
#244814=CARTESIAN_POINT('Ctrl Pts',(3.99257389546137,-19.5339281504221,
26.7344180278857));
#244815=CARTESIAN_POINT('Ctrl Pts',(7.01098422543163,-18.3827379809743,
26.8292864390397));
#244816=CARTESIAN_POINT('Ctrl Pts',(10.0293945554019,-17.2315478115265,
26.9241548501937));
#244817=CARTESIAN_POINT('Ctrl Pts',(12.7582924754709,-15.3212586919151,
27.0190232613477));
#244818=CARTESIAN_POINT('Ctrl Pts',(14.8730220778747,-12.8791369864202,
27.1138916725016));
#244819=CARTESIAN_POINT('Ctrl Pts',(16.9877516802785,-10.4370152809253,
27.2087600836556));
#244820=CARTESIAN_POINT('Ctrl Pts',(18.4883129650171,-7.46306098954689,
27.3036284948096));
#244821=CARTESIAN_POINT('Ctrl Pts',(19.1961847291426,-4.31108425476139,
27.3984969059636));
#244822=CARTESIAN_POINT('Ctrl Pts',(19.9040564932681,-1.15910751997598,
27.4933653171175));
#244823=CARTESIAN_POINT('Ctrl Pts',(19.8192387367806,2.17089165821646,27.5882337282715));
#244824=CARTESIAN_POINT('Ctrl Pts',(18.9518222253548,5.28274451699946,27.6831021394255));
#244825=CARTESIAN_POINT('Ctrl Pts',(18.0844057139289,8.39459737578259,27.7779705505795));
#244826=CARTESIAN_POINT('Ctrl Pts',(16.4343904475646,11.2883039151563,27.8728389617335));
#244827=CARTESIAN_POINT('Ctrl Pts',(14.1980780349665,13.6196011347771,27.9677073728874));
#244828=CARTESIAN_POINT('Ctrl Pts',(11.9617656223684,15.9508983543978,28.0625757840414));
#244829=CARTESIAN_POINT('Ctrl Pts',(9.13915606353642,17.7197862542657,28.1574441951954));
#244830=CARTESIAN_POINT('Ctrl Pts',(6.06605423114341,18.7158206723116,28.2523126063493));
#244831=CARTESIAN_POINT('Ctrl Pts',(2.99295239875041,19.7118550903575,28.3471810175033));
#244832=CARTESIAN_POINT('Ctrl Pts',(-0.330641707203597,19.9350360265814,
28.4420494286573));
#244833=CARTESIAN_POINT('Ctrl Pts',(-3.50932163830628,19.358812253801,28.5369178398113));
#244834=CARTESIAN_POINT('Ctrl Pts',(-6.68800156940896,18.7825884810205,
28.6317862509653));
#244835=CARTESIAN_POINT('Ctrl Pts',(-9.72176732566025,17.4069599992357,
28.7266546621192));
#244836=CARTESIAN_POINT('Ctrl Pts',(-12.2496925094196,15.3955837533419,
28.8215230732732));
#244837=CARTESIAN_POINT('Ctrl Pts',(-14.777617693179,13.3842075074481,28.9163914844272));
#244838=CARTESIAN_POINT('Ctrl Pts',(-16.7997023044464,10.7370834974453,
29.0112598955812));
#244839=CARTESIAN_POINT('Ctrl Pts',(-18.0753806745898,7.7691410883629,29.1061283067351));
#244840=CARTESIAN_POINT('Ctrl Pts',(-19.3510590447332,4.80119867928048,
29.2009967178891));
#244841=CARTESIAN_POINT('Ctrl Pts',(-19.8803311737525,1.51243787111849,
29.2958651290431));
#244842=CARTESIAN_POINT('Ctrl Pts',(-19.600227886315,-1.70588284621737,
29.3907335401971));
#244843=CARTESIAN_POINT('Ctrl Pts',(-19.3201245988775,-4.92420356355314,
29.485601951351));
#244844=CARTESIAN_POINT('Ctrl Pts',(-18.2306458949832,-8.07208419006274,
29.580470362505));
#244845=CARTESIAN_POINT('Ctrl Pts',(-16.4614103611006,-10.7750144646834,
29.675338773659));
#244846=CARTESIAN_POINT('Ctrl Pts',(-14.692174827218,-13.4779447393041,
29.7702071848129));
#244847=CARTESIAN_POINT('Ctrl Pts',(-12.2431824633471,-15.7359246620359,
29.8650755959669));
#244848=CARTESIAN_POINT('Ctrl Pts',(-9.40578151202069,-17.2803394214777,
29.9599440071209));
#244849=CARTESIAN_POINT('Ctrl Pts',(-6.56838056069443,-18.8247541809195,
30.0548124182749));
#244850=CARTESIAN_POINT('Ctrl Pts',(-3.34257102191242,-19.6556037770715,
30.1496808294289));
#244851=CARTESIAN_POINT('Ctrl Pts',(-0.112140937774813,-19.6740102084189,
30.2445492405828));
#244852=CARTESIAN_POINT('Ctrl Pts',(3.11828914636289,-19.6924166397663,
30.3394176517368));
#244853=CARTESIAN_POINT('Ctrl Pts',(6.35333977585641,-18.8983799063092,
30.4342860628908));
#244854=CARTESIAN_POINT('Ctrl Pts',(9.208167558015,-17.3864301606366,30.5291544740448));
#244855=CARTESIAN_POINT('Ctrl Pts',(12.0629953401737,-15.874480414964,30.6240228851987));
#244856=CARTESIAN_POINT('Ctrl Pts',(14.5376002749974,-13.644617657076,30.7188912963527));
#244857=CARTESIAN_POINT('Ctrl Pts',(16.3375213065402,-10.9620006507018,
30.8137597075067));
#244858=CARTESIAN_POINT('Ctrl Pts',(18.1374423380829,-8.27938364432783,
30.9086281186607));
#244859=CARTESIAN_POINT('Ctrl Pts',(19.2626794663448,-5.1440123894679,31.0034965298146));
#244860=CARTESIAN_POINT('Ctrl Pts',(19.5794796754469,-1.9291546447921,31.0983649409686));
#244861=CARTESIAN_POINT('Ctrl Pts',(19.896279884549,1.2857030998839,31.1932333521226));
#244862=CARTESIAN_POINT('Ctrl Pts',(19.4046431744912,4.58004733437572,31.2881017632765));
#244863=CARTESIAN_POINT('Ctrl Pts',(18.1628266439763,7.56246978477171,31.3829701744305));
#244864=CARTESIAN_POINT('Ctrl Pts',(16.9210101134615,10.5448922351676,31.4778385855845));
#244865=CARTESIAN_POINT('Ctrl Pts',(14.9290137624897,13.2153929014676,31.5727069967385));
#244866=CARTESIAN_POINT('Ctrl Pts',(12.4243091436204,15.2550170722038,31.6675754078925));
#244867=CARTESIAN_POINT('Ctrl Pts',(9.94354080414666,17.27514951779,31.7615372064351));
#244868=CARTESIAN_POINT('Ctrl Pts',(6.95981679421396,18.6764058291873,31.8554990049777));
#244869=CARTESIAN_POINT('Ctrl Pts',(3.82039453389307,19.2981880278134,31.9494608035203));
#244870=CARTESIAN_POINT('Ctrl Pts',(1.6044823792488,-19.6071739633997,10.3488171017508));
#244871=CARTESIAN_POINT('Ctrl Pts',(4.82619719441971,-19.3435365487699,
10.4437199380198));
#244872=CARTESIAN_POINT('Ctrl Pts',(11.1341146918366,-17.1983649598503,
10.6335256105576));
#244873=CARTESIAN_POINT('Ctrl Pts',(17.9474190881004,-9.88043165918709,
10.9182341193643));
#244874=CARTESIAN_POINT('Ctrl Pts',(20.4861335053692,-0.211836782684772,
11.202942628171));
#244875=CARTESIAN_POINT('Ctrl Pts',(18.1474987919541,9.50814226637342,11.4876511369778));
#244876=CARTESIAN_POINT('Ctrl Pts',(11.4875055956,16.9636816905982,11.7723596457845));
#244877=CARTESIAN_POINT('Ctrl Pts',(2.09238424540592,20.3802618601079,12.0570681545913));
#244878=CARTESIAN_POINT('Ctrl Pts',(-7.80102351175619,18.9440115665083,
12.341776663398));
#244879=CARTESIAN_POINT('Ctrl Pts',(-15.8369057005247,12.9970921435669,
12.6264851722047));
#244880=CARTESIAN_POINT('Ctrl Pts',(-20.1019054879048,3.95542579022508,
12.9111936810115));
#244881=CARTESIAN_POINT('Ctrl Pts',(-19.5804632260352,-6.0280457462789,
13.1959021898182));
#244882=CARTESIAN_POINT('Ctrl Pts',(-14.3967524087373,-14.5761963712629,
13.4806106986249));
#244883=CARTESIAN_POINT('Ctrl Pts',(-5.78505134306339,-19.6536281491974,
13.7653192074317));
#244884=CARTESIAN_POINT('Ctrl Pts',(4.20411799552521,-20.0513675054873,
14.0500277162384));
#244885=CARTESIAN_POINT('Ctrl Pts',(13.1922520258245,-15.6747065011761,
14.3347362250451));
#244886=CARTESIAN_POINT('Ctrl Pts',(19.0391994972251,-7.56576639752141,
14.6194447338519));
#244887=CARTESIAN_POINT('Ctrl Pts',(20.3527534303501,2.34464661881955,14.9041532426586));
#244888=CARTESIAN_POINT('Ctrl Pts',(16.8201453560889,11.6967794160014,15.1888617514653));
#244889=CARTESIAN_POINT('Ctrl Pts',(9.28251910674214,18.2638106238575,15.4735702602721));
#244890=CARTESIAN_POINT('Ctrl Pts',(-0.465353106495693,20.4820747355216,
15.7582787690788));
#244891=CARTESIAN_POINT('Ctrl Pts',(-10.1024208181673,17.8233844368737,
16.0429872778855));
#244892=CARTESIAN_POINT('Ctrl Pts',(-17.3340170891354,10.9207962476557,
16.3276957866923));
#244893=CARTESIAN_POINT('Ctrl Pts',(-20.4382379601494,1.41787453755885,
16.612404295499));
#244894=CARTESIAN_POINT('Ctrl Pts',(-18.6759423120408,-8.42265503842212,
16.8971128043057));
#244895=CARTESIAN_POINT('Ctrl Pts',(-12.466747572979,-16.2576795415614,
17.1818213131125));
#244896=CARTESIAN_POINT('Ctrl Pts',(-3.2891152841388,-20.2216136789358,
17.4665298219192));
#244897=CARTESIAN_POINT('Ctrl Pts',(6.67168304385131,-19.3706113608073,
17.751238330726));
#244898=CARTESIAN_POINT('Ctrl Pts',(15.0438974725881,-13.9073034037633,
18.0359468395327));
#244899=CARTESIAN_POINT('Ctrl Pts',(19.834033264117,-5.13254942576595,18.3206553483394));
#244900=CARTESIAN_POINT('Ctrl Pts',(19.9015187600332,4.8643077795152,18.6053638571461));
#244901=CARTESIAN_POINT('Ctrl Pts',(15.2302850956518,13.702932351697,18.8900723659529));
#244902=CARTESIAN_POINT('Ctrl Pts',(6.93259233184022,19.2787733710005,19.1747808747596));
#244903=CARTESIAN_POINT('Ctrl Pts',(-3.01580902911689,20.2641761497931,
19.4594893835663));
#244904=CARTESIAN_POINT('Ctrl Pts',(-12.246120871259,16.4245079906961,19.7441978923731));
#244905=CARTESIAN_POINT('Ctrl Pts',(-18.5605282383808,8.67402620714283,
20.0289064011798));
#244906=CARTESIAN_POINT('Ctrl Pts',(-20.4555175777055,-1.1418142397578,
20.3136149099866));
#244907=CARTESIAN_POINT('Ctrl Pts',(-17.4798759743235,-10.685779103659,
20.5983234187933));
#244908=CARTESIAN_POINT('Ctrl Pts',(-10.3421287448292,-17.6853700033477,
20.8830319276));
#244909=CARTESIAN_POINT('Ctrl Pts',(-0.74183359462481,-20.4739254186347,
21.1677404364068));
#244910=CARTESIAN_POINT('Ctrl Pts',(9.03509837968249,-18.3874668293211,
21.4524489452135));
#244911=CARTESIAN_POINT('Ctrl Pts',(16.660697366629,-11.9227975906475,21.7371574540202));
#244912=CARTESIAN_POINT('Ctrl Pts',(20.3192440503151,-2.6192098720072,22.021865962827));
#244913=CARTESIAN_POINT('Ctrl Pts',(19.1396076654076,7.30803376731988,22.3065744716337));
#244914=CARTESIAN_POINT('Ctrl Pts',(13.4026695660624,15.4951730430076,22.5912829804405));
#244915=CARTESIAN_POINT('Ctrl Pts',(4.47444301092623,19.9927811690121,22.8759914892472));
#244916=CARTESIAN_POINT('Ctrl Pts',(-5.5191860938323,19.7299397868244,23.1606999980539));
#244917=CARTESIAN_POINT('Ctrl Pts',(-14.1986505255863,14.7692336423159,
23.4454085068607));
#244918=CARTESIAN_POINT('Ctrl Pts',(-19.4972967341415,6.29184863083299,
23.7301170156674));
#244919=CARTESIAN_POINT('Ctrl Pts',(-20.1534724494655,-3.68367850838242,
24.0148255244741));
#244920=CARTESIAN_POINT('Ctrl Pts',(-16.0109367104909,-12.7820907832634,
24.2995340332808));
#244921=CARTESIAN_POINT('Ctrl Pts',(-8.05606214944963,-18.8369796348606,
24.5842425420876));
#244922=CARTESIAN_POINT('Ctrl Pts',(1.81702862813883,-20.4066250539812,
24.8689510508943));
#244923=CARTESIAN_POINT('Ctrl Pts',(11.2574695969589,-17.1172812515738,
25.1536595597011));
#244924=CARTESIAN_POINT('Ctrl Pts',(18.017412273326,-9.75216867974586,25.4383680685078));
#244925=CARTESIAN_POINT('Ctrl Pts',(20.4872574232652,-0.0649826440576371,
25.7230765773145));
#244926=CARTESIAN_POINT('Ctrl Pts',(18.0789140706131,9.63767630365016,26.0077850861213));
#244927=CARTESIAN_POINT('Ctrl Pts',(11.3658291486587,17.0455233925882,26.292493594928));
#244928=CARTESIAN_POINT('Ctrl Pts',(1.9464444810181,20.3946878514802,26.5772021037347));
#244929=CARTESIAN_POINT('Ctrl Pts',(-7.93640472374126,18.8877054580979,
26.8619106125415));
#244930=CARTESIAN_POINT('Ctrl Pts',(-15.9295297082873,12.8834013456542,
27.1466191213482));
#244931=CARTESIAN_POINT('Ctrl Pts',(-20.1296984525877,3.81145099361058,
27.431327630155));
#244932=CARTESIAN_POINT('Ctrl Pts',(-19.5368187456469,-6.16803808936394,
27.7160361389617));
#244933=CARTESIAN_POINT('Ctrl Pts',(-14.2920536102102,-14.6788650538189,
28.0007446477684));
#244934=CARTESIAN_POINT('Ctrl Pts',(-5.64423897905974,-19.6945313164313,
28.2854531565751));
#244935=CARTESIAN_POINT('Ctrl Pts',(4.34753397611182,-20.0207625899274,
28.5701616653819));
#244936=CARTESIAN_POINT('Ctrl Pts',(13.3040876189526,-15.5798842964319,
28.8548701741886));
#244937=CARTESIAN_POINT('Ctrl Pts',(19.0928954628025,-7.42929930501429,
29.1395786829954));
#244938=CARTESIAN_POINT('Ctrl Pts',(20.335385784429,2.49025426559682,29.4242871918021));
#244939=CARTESIAN_POINT('Ctrl Pts',(16.7361252350351,11.8168775012182,29.7089957006088));
#244940=CARTESIAN_POINT('Ctrl Pts',(9.15130275239718,18.3297626486618,29.9937042094156));
#244941=CARTESIAN_POINT('Ctrl Pts',(-0.611421073120078,20.4782554424717,
30.2784127182223));
#244942=CARTESIAN_POINT('Ctrl Pts',(-10.2308261911091,17.7505623209659,
30.563121227029));
#244943=CARTESIAN_POINT('Ctrl Pts',(-15.0159295845999,13.114360231569,30.7529268995668));
#244944=CARTESIAN_POINT('Ctrl Pts',(-16.7193871842675,10.3671465080267,
30.8478297358358));
#244945=CARTESIAN_POINT('Ctrl Pts',(1.58722337222957,-19.3962646025751,
10.545321676109));
#244946=CARTESIAN_POINT('Ctrl Pts',(4.77424960971562,-19.1354658026157,
10.6402245123779));
#244947=CARTESIAN_POINT('Ctrl Pts',(11.0143661291397,-17.0133606854669,
10.8300301849157));
#244948=CARTESIAN_POINT('Ctrl Pts',(17.7543512588083,-9.77415043762722,
11.1147386937225));
#244949=CARTESIAN_POINT('Ctrl Pts',(20.2657709686607,-0.209557314370359,
11.3994472025292));
#244950=CARTESIAN_POINT('Ctrl Pts',(17.952285743843,9.40586380342882,11.684155711336));
#244951=CARTESIAN_POINT('Ctrl Pts',(11.3639368783592,16.781205352258,11.9688642201427));
#244952=CARTESIAN_POINT('Ctrl Pts',(2.06987610418484,20.1610334421918,12.2535727289494));
#244953=CARTESIAN_POINT('Ctrl Pts',(-7.71710843302499,18.7402328856891,
12.5382812377562));
#244954=CARTESIAN_POINT('Ctrl Pts',(-15.6665499280869,12.8572837735331,
12.8229897465629));
#244955=CARTESIAN_POINT('Ctrl Pts',(-19.8856713422682,3.91287770545336,
13.1076982553696));
#244956=CARTESIAN_POINT('Ctrl Pts',(-19.3698382908637,-5.96320270175043,
13.3924067641764));
#244957=CARTESIAN_POINT('Ctrl Pts',(-14.2418880468412,-14.4194017652258,
13.6771152729831));
#244958=CARTESIAN_POINT('Ctrl Pts',(-5.72282216688727,-19.4422161510606,
13.9618237817898));
#244959=CARTESIAN_POINT('Ctrl Pts',(4.1588947475245,-19.8356770648408,14.2465322905966));
#244960=CARTESIAN_POINT('Ctrl Pts',(13.050344363471,-15.5060953412934,14.5312407994033));
#244961=CARTESIAN_POINT('Ctrl Pts',(18.8343968427676,-7.48438224824982,
14.81594930821));
#244962=CARTESIAN_POINT('Ctrl Pts',(20.1338210133593,2.31942550298376,15.1006578170168));
#244963=CARTESIAN_POINT('Ctrl Pts',(16.6392128314816,11.5709583967786,15.3853663258235));
#244964=CARTESIAN_POINT('Ctrl Pts',(9.18266803016488,18.0673487443057,15.6700748346302));
#244965=CARTESIAN_POINT('Ctrl Pts',(-0.460347352263815,20.2617512235337,
15.954783343437));
#244966=CARTESIAN_POINT('Ctrl Pts',(-9.9937501457706,17.6316601752597,16.2394918522437));
#244967=CARTESIAN_POINT('Ctrl Pts',(-17.1475569003189,10.8033223972705,
16.5242003610505));
#244968=CARTESIAN_POINT('Ctrl Pts',(-20.2183859957157,1.40262261109356,
16.8089088698572));
#244969=CARTESIAN_POINT('Ctrl Pts',(-18.475047175521,-8.33205342884836,
17.0936173786639));
#244970=CARTESIAN_POINT('Ctrl Pts',(-12.3326440876672,-16.0827974019435,
17.3783258874706));
#244971=CARTESIAN_POINT('Ctrl Pts',(-3.25373461884208,-20.0040919189779,
17.6630343962774));
#244972=CARTESIAN_POINT('Ctrl Pts',(6.5999164548623,-19.1622437427944,17.9477429050841));
#244973=CARTESIAN_POINT('Ctrl Pts',(14.8820718583314,-13.7577040117126,
18.2324514138909));
#244974=CARTESIAN_POINT('Ctrl Pts',(19.6206806656957,-5.07733913434767,
18.5171599226976));
#244975=CARTESIAN_POINT('Ctrl Pts',(19.687440227269,4.81198293511972,18.8018684315043));
#244976=CARTESIAN_POINT('Ctrl Pts',(15.0664545294435,13.5555313574416,19.0865769403111));
#244977=CARTESIAN_POINT('Ctrl Pts',(6.85801916923146,19.0713936445322,19.3712854491178));
#244978=CARTESIAN_POINT('Ctrl Pts',(-2.98336829030518,20.0461965498373,
19.6559939579245));
#244979=CARTESIAN_POINT('Ctrl Pts',(-12.1143906440445,16.2478312950921,
19.9407024667313));
#244980=CARTESIAN_POINT('Ctrl Pts',(-18.3608745988513,8.58072062448983,
20.225410975538));
#244981=CARTESIAN_POINT('Ctrl Pts',(-20.2354797382435,-1.12953186472481,
20.5101194843447));
#244982=CARTESIAN_POINT('Ctrl Pts',(-17.2918467969222,-10.5708333078362,
20.7948279931514));
#244983=CARTESIAN_POINT('Ctrl Pts',(-10.2308795595761,-17.4951303484067,
21.0795365019582));
#244984=CARTESIAN_POINT('Ctrl Pts',(-0.733853769094528,-20.2536895679744,
21.3642450107649));
#244985=CARTESIAN_POINT('Ctrl Pts',(8.93790878185199,-18.1896747930682,
21.6489535195717));
#244986=CARTESIAN_POINT('Ctrl Pts',(16.4814800068845,-11.7945453177718,
21.9336620283784));
#244987=CARTESIAN_POINT('Ctrl Pts',(20.1006720907767,-2.59103530838909,
22.2183705371851));
#244988=CARTESIAN_POINT('Ctrl Pts',(18.9337249297178,7.22942202089164,22.5030790459919));
#244989=CARTESIAN_POINT('Ctrl Pts',(13.2584984668402,15.328493105161,22.7877875547986));
#244990=CARTESIAN_POINT('Ctrl Pts',(4.42631190061909,19.777720936165,23.0724960636054));
#244991=CARTESIAN_POINT('Ctrl Pts',(-5.45981679266129,19.5177069109311,
23.3572045724121));
#244992=CARTESIAN_POINT('Ctrl Pts',(-14.0459171433559,14.6103625578357,
23.6419130812188));
#244993=CARTESIAN_POINT('Ctrl Pts',(-19.2875663749634,6.22416788045984,
23.9266215900256));
#244994=CARTESIAN_POINT('Ctrl Pts',(-19.9366836775089,-3.64405356820977,
24.2113300988323));
#244995=CARTESIAN_POINT('Ctrl Pts',(-15.838708757411,-12.644595184379,24.496038607639));
#244996=CARTESIAN_POINT('Ctrl Pts',(-7.96940394082275,-18.6343522369011,
24.7807471164458));
#244997=CARTESIAN_POINT('Ctrl Pts',(1.79748304334372,-20.1871131462112,
25.0654556252525));
#244998=CARTESIAN_POINT('Ctrl Pts',(11.1363741869317,-16.9331524672924,
25.3501641340592));
#244999=CARTESIAN_POINT('Ctrl Pts',(17.8236008748448,-9.64726563246469,
25.634872642866));
#245000=CARTESIAN_POINT('Ctrl Pts',(20.2668781615506,-0.0642836327494402,
25.9195811516727));
#245001=CARTESIAN_POINT('Ctrl Pts',(17.8844411039367,9.53400483905606,26.2042896604794));
#245002=CARTESIAN_POINT('Ctrl Pts',(11.2435681260571,16.8621664994921,26.4889981692862));
#245003=CARTESIAN_POINT('Ctrl Pts',(1.92550678428129,20.1753043519164,26.7737066780929));
#245004=CARTESIAN_POINT('Ctrl Pts',(-7.85103365880521,18.6845324058904,
27.0584151868996));
#245005=CARTESIAN_POINT('Ctrl Pts',(-15.7581774388924,12.7448159635996,
27.3431236957064));
#245006=CARTESIAN_POINT('Ctrl Pts',(-19.9131654206412,3.77045161069036,
27.6278322045131));
#245007=CARTESIAN_POINT('Ctrl Pts',(-19.3266632411339,-6.1016891406856,
27.9125407133198));
#245008=CARTESIAN_POINT('Ctrl Pts',(-14.1383155232596,-14.5209660849796,
28.1972492221266));
#245009=CARTESIAN_POINT('Ctrl Pts',(-5.58352445263722,-19.4826792653716,
28.4819577309333));
#245010=CARTESIAN_POINT('Ctrl Pts',(4.30076792405075,-19.8054014840864,
28.7666662397401));
#245011=CARTESIAN_POINT('Ctrl Pts',(13.160977132241,-15.4122928891699,29.0513747485468));
#245012=CARTESIAN_POINT('Ctrl Pts',(18.8875148528919,-7.34938359494463,
29.3360832573535));
#245013=CARTESIAN_POINT('Ctrl Pts',(20.1166408920582,2.46346781386595,29.6207917661603));
#245014=CARTESIAN_POINT('Ctrl Pts',(16.5560951067287,11.6897627064965,29.905500274967));
#245015=CARTESIAN_POINT('Ctrl Pts',(9.05286594818044,18.1325951078849,30.1902087837737));
#245016=CARTESIAN_POINT('Ctrl Pts',(-0.604849707462306,20.2579654020313,
30.4749172925804));
#245017=CARTESIAN_POINT('Ctrl Pts',(-10.1207622682657,17.5596376428951,
30.7596258013872));
#245018=CARTESIAN_POINT('Ctrl Pts',(-14.8544247342167,12.9732639160097,
30.949431473925));
#245019=CARTESIAN_POINT('Ctrl Pts',(-16.5395410080162,10.2556297617754,
31.0443343101939));
#245020=CARTESIAN_POINT('Ctrl Pts',(1.56054364072682,-19.0702316441352,
11.1861009686586));
#245021=CARTESIAN_POINT('Ctrl Pts',(4.69437166907424,-18.8137861277917,
11.2810038049275));
#245022=CARTESIAN_POINT('Ctrl Pts',(10.8290212784786,-16.7274474236553,
11.4708094774653));
#245023=CARTESIAN_POINT('Ctrl Pts',(17.4560514738364,-9.60985552465843,
11.7555179862721));
#245024=CARTESIAN_POINT('Ctrl Pts',(19.9251049443064,-0.206043711150756,
12.0402264950788));
#245025=CARTESIAN_POINT('Ctrl Pts',(17.6505809290719,9.24778022499445,12.3249350038855));
#245026=CARTESIAN_POINT('Ctrl Pts',(11.1729259766883,16.4991552743541,12.6096435126922));
#245027=CARTESIAN_POINT('Ctrl Pts',(2.03509345598953,19.8221805528427,12.894352021499));
#245028=CARTESIAN_POINT('Ctrl Pts',(-7.58740740731509,18.4252583054873,
13.1790605303057));
#245029=CARTESIAN_POINT('Ctrl Pts',(-15.4032347708815,12.6411869094098,
13.4637690391124));
#245030=CARTESIAN_POINT('Ctrl Pts',(-19.5514463179797,3.84711238350149,
13.7484775479192));
#245031=CARTESIAN_POINT('Ctrl Pts',(-19.0442818236282,-5.86297687515176,
14.0331860567259));
#245032=CARTESIAN_POINT('Ctrl Pts',(-14.0025195629572,-14.1770495686015,
14.3178945655327));
#245033=CARTESIAN_POINT('Ctrl Pts',(-5.62663646876489,-19.1154435996439,
14.6026030743394));
#245034=CARTESIAN_POINT('Ctrl Pts',(4.08899460932347,-19.502291495797,14.8873115831461));
#245035=CARTESIAN_POINT('Ctrl Pts',(12.8310024142167,-15.2454786443304,
15.1720200919529));
#245036=CARTESIAN_POINT('Ctrl Pts',(18.5178401397554,-7.35858946345815,
15.4567286007596));
#245037=CARTESIAN_POINT('Ctrl Pts',(19.7954244264571,2.28044205981722,15.7414371095663));
#245038=CARTESIAN_POINT('Ctrl Pts',(16.3595514098051,11.3764810090109,16.0261456183731));
#245039=CARTESIAN_POINT('Ctrl Pts',(9.02833152616684,17.763684116527,16.3108541271798));
#245040=CARTESIAN_POINT('Ctrl Pts',(-0.452610124499379,19.9212044593913,
16.5955626359865));
#245041=CARTESIAN_POINT('Ctrl Pts',(-9.8257814818875,17.3353183265685,16.8802711447933));
#245042=CARTESIAN_POINT('Ctrl Pts',(-16.8593515549727,10.6217469528283,
17.1649796536));
#245043=CARTESIAN_POINT('Ctrl Pts',(-19.8785680870649,1.37904821292317,
17.4496881624067));
#245044=CARTESIAN_POINT('Ctrl Pts',(-18.1645302088502,-8.1920135181208,
17.7343966712135));
#245045=CARTESIAN_POINT('Ctrl Pts',(-12.1253647666509,-15.8124878639852,
18.0191051800202));
#245046=CARTESIAN_POINT('Ctrl Pts',(-3.19904789493165,-19.6678757304238,
18.303813688827));
#245047=CARTESIAN_POINT('Ctrl Pts',(6.48898921237128,-18.8401768086138,
18.5885221976337));
#245048=CARTESIAN_POINT('Ctrl Pts',(14.6319433597041,-13.5264731802993,
18.8732307064404));
#245049=CARTESIAN_POINT('Ctrl Pts',(19.2909086122085,-4.9920024133069,19.1579392152471));
#245050=CARTESIAN_POINT('Ctrl Pts',(19.3565461210796,4.73110615408914,19.4426477240539));
#245051=CARTESIAN_POINT('Ctrl Pts',(14.8132270429145,13.3276985167752,19.7273562328606));
#245052=CARTESIAN_POINT('Ctrl Pts',(6.74275389873237,18.750853661633,20.0120647416674));
#245053=CARTESIAN_POINT('Ctrl Pts',(-2.93322571349183,19.7092726931416,
20.2967732504741));
#245054=CARTESIAN_POINT('Ctrl Pts',(-11.9107795895903,15.9747479713167,
20.5814817592808));
#245055=CARTESIAN_POINT('Ctrl Pts',(-18.0522765729479,8.43650127201347,
20.8661902680875));
#245056=CARTESIAN_POINT('Ctrl Pts',(-19.8953745288315,-1.11054740394805,
21.1508987768943));
#245057=CARTESIAN_POINT('Ctrl Pts',(-17.0012163175828,-10.3931653937404,
21.435607285701));
#245058=CARTESIAN_POINT('Ctrl Pts',(-10.0589253741509,-17.2010832070587,
21.7203157945078));
#245059=CARTESIAN_POINT('Ctrl Pts',(-0.721519616751987,-19.9132782992036,
22.0050243033145));
#245060=CARTESIAN_POINT('Ctrl Pts',(8.78768603560235,-17.8839541857657,
22.2897328121212));
#245061=CARTESIAN_POINT('Ctrl Pts',(16.2044696625947,-11.5963100222853,
22.574441320928));
#245062=CARTESIAN_POINT('Ctrl Pts',(19.7628326434698,-2.54748681744402,
22.8591498297347));
#245063=CARTESIAN_POINT('Ctrl Pts',(18.6154987959437,7.10791444498331,23.1438583385414));
#245064=CARTESIAN_POINT('Ctrl Pts',(13.0356579680779,15.0708614391491,23.4285668473482));
#245065=CARTESIAN_POINT('Ctrl Pts',(4.35191723563782,19.4453094486357,23.7132753561549));
#245066=CARTESIAN_POINT('Ctrl Pts',(-5.3680516278321,19.189665575509,23.9979838649617));
#245067=CARTESIAN_POINT('Ctrl Pts',(-13.8098422069915,14.3648007781554,
24.2826923737684));
#245068=CARTESIAN_POINT('Ctrl Pts',(-18.9633930968551,6.11955598353405,
24.5674008825751));
#245069=CARTESIAN_POINT('Ctrl Pts',(-19.6016004442396,-3.58280660898776,
24.8521093913818));
#245070=CARTESIAN_POINT('Ctrl Pts',(-15.5725017078235,-12.4320727857078,
25.1368179001886));
#245071=CARTESIAN_POINT('Ctrl Pts',(-7.83545921440472,-18.3211577708681,
25.4215264089953));
#245072=CARTESIAN_POINT('Ctrl Pts',(1.76727207936575,-19.8478208522138,
25.7062349178021));
#245073=CARTESIAN_POINT('Ctrl Pts',(10.9492010178843,-16.6485506961785,
25.9909434266088));
#245074=CARTESIAN_POINT('Ctrl Pts',(17.5240330070868,-9.48512046334684,
26.2756519354155));
#245075=CARTESIAN_POINT('Ctrl Pts',(19.9262452282056,-0.0632031925405283,
26.5603604442223));
#245076=CARTESIAN_POINT('Ctrl Pts',(17.5838506703938,9.37376328268076,26.845068953029));
#245077=CARTESIAN_POINT('Ctrl Pts',(11.0545933124798,16.5787578216053,27.1297774618358));
#245078=CARTESIAN_POINT('Ctrl Pts',(1.89314406999675,19.8362105217577,27.4144859706424));
#245079=CARTESIAN_POINT('Ctrl Pts',(-7.7190784098044,18.3704945646997,27.6991944794493));
#245080=CARTESIAN_POINT('Ctrl Pts',(-15.4933239405844,12.5306090743519,
27.9839029882559));
#245081=CARTESIAN_POINT('Ctrl Pts',(-19.5784774045275,3.7070803178788,28.2686114970627));
#245082=CARTESIAN_POINT('Ctrl Pts',(-19.0018329728338,-5.99913595896203,
28.5533200058694));
#245083=CARTESIAN_POINT('Ctrl Pts',(-13.9006873634013,-14.276906487097,
28.8380285146761));
#245084=CARTESIAN_POINT('Ctrl Pts',(-5.48968058465179,-19.1552273255796,
29.1227370234829));
#245085=CARTESIAN_POINT('Ctrl Pts',(4.22848431392804,-19.4725234187147,
29.4074455322896));
#245086=CARTESIAN_POINT('Ctrl Pts',(12.9397737372326,-15.1532554395988,
29.6921540410964));
#245087=CARTESIAN_POINT('Ctrl Pts',(18.5700693201513,-7.22585446081511,
29.9768625499031));
#245088=CARTESIAN_POINT('Ctrl Pts',(19.7785252200764,2.42205280012758,30.2615710587098));
#245089=CARTESIAN_POINT('Ctrl Pts',(16.277846282667,11.4933096461107,30.5462795675166));
#245090=CARTESIAN_POINT('Ctrl Pts',(8.90067993510508,17.8277917237482,30.8309880763233));
#245091=CARTESIAN_POINT('Ctrl Pts',(-0.59462102032654,19.9175671733327,
31.11569658513));
#245092=CARTESIAN_POINT('Ctrl Pts',(-9.95079279452838,17.2643251220909,
31.4004050939367));
#245093=CARTESIAN_POINT('Ctrl Pts',(-14.6045387665585,12.7555133666107,
31.5902107664746));
#245094=CARTESIAN_POINT('Ctrl Pts',(-16.2615268853708,10.083242274782,31.6851136027435));
#245095=CARTESIAN_POINT('Ctrl Pts',(1.58147036989023,-19.3259614823052,
11.8879939008655));
#245096=CARTESIAN_POINT('Ctrl Pts',(4.75619891378352,-19.0661690197564,
11.9828967371344));
#245097=CARTESIAN_POINT('Ctrl Pts',(10.9748516012175,-16.9515637994015,
12.1727024096722));
#245098=CARTESIAN_POINT('Ctrl Pts',(17.6897308112097,-9.73872462641207,
12.4574109184789));
#245099=CARTESIAN_POINT('Ctrl Pts',(20.1923512578621,-0.208780026736482,
12.7421194272857));
#245100=CARTESIAN_POINT('Ctrl Pts',(17.8871038871788,9.37173126916347,13.0268279360924));
#245101=CARTESIAN_POINT('Ctrl Pts',(11.3227351110597,16.7203282592236,13.3115364448991));
#245102=CARTESIAN_POINT('Ctrl Pts',(2.06235363149416,20.0878880714814,13.5962449537059));
#245103=CARTESIAN_POINT('Ctrl Pts',(-7.68910459028953,18.6722453363683,
13.8809534625126));
#245104=CARTESIAN_POINT('Ctrl Pts',(-15.6097157607603,12.8106376490548,
14.1656619713194));
#245105=CARTESIAN_POINT('Ctrl Pts',(-19.8135254676127,3.89868225261368,
14.4503704801261));
#245106=CARTESIAN_POINT('Ctrl Pts',(-19.2995663155523,-5.9415686369081,
14.7350789889329));
#245107=CARTESIAN_POINT('Ctrl Pts',(-14.1902187722936,-14.3670888278409,
15.0197874977395));
#245108=CARTESIAN_POINT('Ctrl Pts',(-5.70206026324537,-19.3716807970654,
15.3044960065463));
#245109=CARTESIAN_POINT('Ctrl Pts',(4.14380659024474,-19.7637142026498,
15.589204515353));
#245110=CARTESIAN_POINT('Ctrl Pts',(13.0029983137262,-15.4498400111228,
15.8739130241598));
#245111=CARTESIAN_POINT('Ctrl Pts',(18.7660666189009,-7.45722927920145,
16.1586215329665));
#245112=CARTESIAN_POINT('Ctrl Pts',(20.0607765038118,2.31101074100864,16.4433300417732));
#245113=CARTESIAN_POINT('Ctrl Pts',(16.5788466056933,11.528979539176,16.72803855058));
#245114=CARTESIAN_POINT('Ctrl Pts',(9.14935376619165,18.0018013055913,17.0127470593867));
#245115=CARTESIAN_POINT('Ctrl Pts',(-0.458677233399438,20.1882426031369,
17.2974555681934));
#245116=CARTESIAN_POINT('Ctrl Pts',(-9.95749332061414,17.5676933933082,
17.5821640770002));
#245117=CARTESIAN_POINT('Ctrl Pts',(-17.0853464205666,10.7641284836774,
17.8668725858069));
#245118=CARTESIAN_POINT('Ctrl Pts',(-20.145034702134,1.39753396633441,18.1515810946136));
#245119=CARTESIAN_POINT('Ctrl Pts',(-18.4080206277205,-8.30182515546131,
18.4362896034204));
#245120=CARTESIAN_POINT('Ctrl Pts',(-12.2879018714071,-16.0244498168625,
18.7209981122271));
#245121=CARTESIAN_POINT('Ctrl Pts',(-3.2419302322531,-19.9315180733784,
19.0057066210339));
#245122=CARTESIAN_POINT('Ctrl Pts',(6.57597228784158,-19.0927240803056,
19.2904151298406));
#245123=CARTESIAN_POINT('Ctrl Pts',(14.8280804455034,-13.7077917492237,
19.5751236386473));
#245124=CARTESIAN_POINT('Ctrl Pts',(19.5494978169596,-5.05891880175514,
19.859832147454));
#245125=CARTESIAN_POINT('Ctrl Pts',(19.6160151781855,4.79452530155412,20.1445406562608));
#245126=CARTESIAN_POINT('Ctrl Pts',(15.0117941854933,13.506352567238,20.4292491650675));
#245127=CARTESIAN_POINT('Ctrl Pts',(6.83313861847796,19.0022035816567,20.7139576738743));
#245128=CARTESIAN_POINT('Ctrl Pts',(-2.9725447792692,19.9734699507459,20.998666182681));
#245129=CARTESIAN_POINT('Ctrl Pts',(-12.0704402403149,16.188884975287,21.2833746914878));
#245130=CARTESIAN_POINT('Ctrl Pts',(-18.2942622635589,8.54959019896394,
21.5680832002944));
#245131=CARTESIAN_POINT('Ctrl Pts',(-20.1620664292058,-1.12543397957824,
21.8527917091012));
#245132=CARTESIAN_POINT('Ctrl Pts',(-17.2291128410607,-10.5324828529691,
22.1375002179079));
#245133=CARTESIAN_POINT('Ctrl Pts',(-10.1937624399155,-17.4316588899813,
22.4222087267147));
#245134=CARTESIAN_POINT('Ctrl Pts',(-0.731191384301323,-20.1802101945847,
22.7069172355214));
#245135=CARTESIAN_POINT('Ctrl Pts',(8.905482495545,-18.1236835621137,22.9916257443282));
#245136=CARTESIAN_POINT('Ctrl Pts',(16.4216860212317,-11.7517552968991,
23.2763342531348));
#245137=CARTESIAN_POINT('Ctrl Pts',(20.027747857146,-2.58163516180053,23.5610427619416));
#245138=CARTESIAN_POINT('Ctrl Pts',(18.8650343220579,7.20319403915544,23.8457512707483));
#245139=CARTESIAN_POINT('Ctrl Pts',(13.2103972971179,15.2728820983581,24.1304597795551));
#245140=CARTESIAN_POINT('Ctrl Pts',(4.41025346228691,19.7059683531778,24.4151682883618));
#245141=CARTESIAN_POINT('Ctrl Pts',(-5.44000885023758,19.4468976458391,
24.6998767971686));
#245142=CARTESIAN_POINT('Ctrl Pts',(-13.9949592580407,14.557356892751,24.9845853059753));
#245143=CARTESIAN_POINT('Ctrl Pts',(-19.2175920482109,6.20158691052101,
25.269293814782));
#245144=CARTESIAN_POINT('Ctrl Pts',(-19.8643543856768,-3.63083312405279,
25.5540023235888));
#245145=CARTESIAN_POINT('Ctrl Pts',(-15.7812467136588,-12.5987212249921,
25.8387108323955));
#245146=CARTESIAN_POINT('Ctrl Pts',(-7.94049134179715,-18.5667477385806,
26.1234193412022));
#245147=CARTESIAN_POINT('Ctrl Pts',(1.79096186496315,-20.1138753084066,
26.408127850009));
#245148=CARTESIAN_POINT('Ctrl Pts',(11.0959719775153,-16.8717198372174,
26.6928363588157));
#245149=CARTESIAN_POINT('Ctrl Pts',(17.75893774278,-9.61226583359057,26.9775448676224));
#245150=CARTESIAN_POINT('Ctrl Pts',(20.1933509385865,-0.0640504176712185,
27.2622533764292));
#245151=CARTESIAN_POINT('Ctrl Pts',(17.8195572495658,9.49941595148339,27.5469618852359));
#245152=CARTESIAN_POINT('Ctrl Pts',(11.2027770148957,16.8009913914469,27.8316703940427));
#245153=CARTESIAN_POINT('Ctrl Pts',(1.91852115784858,20.1021093777368,28.1163789028493));
#245154=CARTESIAN_POINT('Ctrl Pts',(-7.8225505328621,18.6167458132961,28.4010874116562));
#245155=CARTESIAN_POINT('Ctrl Pts',(-15.7010074955692,12.6985784938889,
28.6857959204628));
#245156=CARTESIAN_POINT('Ctrl Pts',(-19.8409215777972,3.75677243026178,
28.9705044292696));
#245157=CARTESIAN_POINT('Ctrl Pts',(-19.2565468220111,-6.07955217794202,
29.2552129380763));
#245158=CARTESIAN_POINT('Ctrl Pts',(-14.087022921041,-14.4682854221762,
29.539921446883));
#245159=CARTESIAN_POINT('Ctrl Pts',(-5.56326670940093,-19.4119957315741,
29.8246299556898));
#245160=CARTESIAN_POINT('Ctrl Pts',(4.28516296975558,-19.7335511611505,
30.1093384644965));
#245161=CARTESIAN_POINT('Ctrl Pts',(13.1132337156213,-15.3563725150647,
30.3940469733033));
#245162=CARTESIAN_POINT('Ctrl Pts',(18.8189840235504,-7.32273104757079,
30.67875548211));
#245163=CARTESIAN_POINT('Ctrl Pts',(20.0436744010747,2.45455168923365,30.9634639909167));
#245164=CARTESIAN_POINT('Ctrl Pts',(16.4959991847158,11.6473105629582,31.2481724997234));
#245165=CARTESIAN_POINT('Ctrl Pts',(9.0200849386534,18.0668953093753,31.5328810085302));
#245166=CARTESIAN_POINT('Ctrl Pts',(-0.602780966397,20.1843005484138,31.8175895173369));
#245167=CARTESIAN_POINT('Ctrl Pts',(-10.0837765426447,17.4962948521089,
32.1022980261437));
#245168=CARTESIAN_POINT('Ctrl Pts',(-14.8009783222644,12.925605204448,32.2921036986815));
#245169=CARTESIAN_POINT('Ctrl Pts',(-16.4795922826033,10.2184575130275,
32.3870065349504));
#245170=CARTESIAN_POINT('Ctrl Pts',(1.60448237924937,-19.6071739634066,
12.1500000000075));
#245171=CARTESIAN_POINT('Ctrl Pts',(4.82619719442143,-19.3435365487768,
12.2449028362764));
#245172=CARTESIAN_POINT('Ctrl Pts',(11.1341146918405,-17.1983649598565,
12.4347085088142));
#245173=CARTESIAN_POINT('Ctrl Pts',(17.9474190881068,-9.8804316591906,12.719417017621));
#245174=CARTESIAN_POINT('Ctrl Pts',(20.4861335053765,-0.211836782684845,
13.0041255264277));
#245175=CARTESIAN_POINT('Ctrl Pts',(18.1474987919606,9.50814226637678,13.2888340352344));
#245176=CARTESIAN_POINT('Ctrl Pts',(11.4875055956041,16.9636816906043,13.5735425440412));
#245177=CARTESIAN_POINT('Ctrl Pts',(2.09238424540667,20.3802618601151,13.8582510528479));
#245178=CARTESIAN_POINT('Ctrl Pts',(-7.80102351175896,18.944011566515,14.1429595616547));
#245179=CARTESIAN_POINT('Ctrl Pts',(-15.8369057005304,12.9970921435716,
14.4276680704614));
#245180=CARTESIAN_POINT('Ctrl Pts',(-20.1019054879119,3.95542579022648,
14.7123765792681));
#245181=CARTESIAN_POINT('Ctrl Pts',(-19.5804632260421,-6.02804574628105,
14.9970850880749));
#245182=CARTESIAN_POINT('Ctrl Pts',(-14.3967524087425,-14.5761963712681,
15.2817935968816));
#245183=CARTESIAN_POINT('Ctrl Pts',(-5.78505134306545,-19.6536281492044,
15.5665021056883));
#245184=CARTESIAN_POINT('Ctrl Pts',(4.2041179955267,-20.0513675054944,15.8512106144951));
#245185=CARTESIAN_POINT('Ctrl Pts',(13.1922520258292,-15.6747065011817,
16.1359191233018));
#245186=CARTESIAN_POINT('Ctrl Pts',(19.0391994972319,-7.56576639752411,
16.4206276321085));
#245187=CARTESIAN_POINT('Ctrl Pts',(20.3527534303573,2.3446466188204,16.7053361409153));
#245188=CARTESIAN_POINT('Ctrl Pts',(16.8201453560949,11.6967794160055,16.990044649722));
#245189=CARTESIAN_POINT('Ctrl Pts',(9.28251910674542,18.263810623864,17.2747531585287));
#245190=CARTESIAN_POINT('Ctrl Pts',(-0.465353106495844,20.4820747355288,
17.5594616673355));
#245191=CARTESIAN_POINT('Ctrl Pts',(-10.1024208181709,17.8233844368801,
17.8441701761422));
#245192=CARTESIAN_POINT('Ctrl Pts',(-17.3340170891416,10.9207962476596,
18.128878684949));
#245193=CARTESIAN_POINT('Ctrl Pts',(-20.4382379601566,1.41787453755936,
18.4135871937557));
#245194=CARTESIAN_POINT('Ctrl Pts',(-18.6759423120474,-8.42265503842511,
18.6982957025624));
#245195=CARTESIAN_POINT('Ctrl Pts',(-12.4667475729835,-16.2576795415672,
18.9830042113692));
#245196=CARTESIAN_POINT('Ctrl Pts',(-3.28911528413997,-20.221613678943,
19.2677127201759));
#245197=CARTESIAN_POINT('Ctrl Pts',(6.67168304385368,-19.3706113608142,
19.5524212289826));
#245198=CARTESIAN_POINT('Ctrl Pts',(15.0438974725934,-13.9073034037683,
19.8371297377894));
#245199=CARTESIAN_POINT('Ctrl Pts',(19.8340332641241,-5.13254942576778,
20.121838246596));
#245200=CARTESIAN_POINT('Ctrl Pts',(19.9015187600403,4.86430777951693,20.4065467554029));
#245201=CARTESIAN_POINT('Ctrl Pts',(15.2302850956572,13.7029323517018,20.6912552642095));
#245202=CARTESIAN_POINT('Ctrl Pts',(6.93259233184268,19.2787733710073,20.9759637730163));
#245203=CARTESIAN_POINT('Ctrl Pts',(-3.01580902911796,20.2641761498003,
21.260672281823));
#245204=CARTESIAN_POINT('Ctrl Pts',(-12.2461208712634,16.424507990702,21.5453807906298));
#245205=CARTESIAN_POINT('Ctrl Pts',(-18.5605282383874,8.67402620714591,
21.8300892994365));
#245206=CARTESIAN_POINT('Ctrl Pts',(-20.4555175777128,-1.1418142397582,
22.1147978082432));
#245207=CARTESIAN_POINT('Ctrl Pts',(-17.4798759743297,-10.6857791036628,
22.39950631705));
#245208=CARTESIAN_POINT('Ctrl Pts',(-10.3421287448329,-17.685370003354,
22.6842148258567));
#245209=CARTESIAN_POINT('Ctrl Pts',(-0.741833594625068,-20.473925418642,
22.9689233346634));
#245210=CARTESIAN_POINT('Ctrl Pts',(9.03509837968569,-18.3874668293277,
23.2536318434702));
#245211=CARTESIAN_POINT('Ctrl Pts',(16.6606973666349,-11.9227975906517,
23.5383403522769));
#245212=CARTESIAN_POINT('Ctrl Pts',(20.3192440503224,-2.61920987200814,
23.8230488610836));
#245213=CARTESIAN_POINT('Ctrl Pts',(19.1396076654144,7.30803376732249,24.1077573698904));
#245214=CARTESIAN_POINT('Ctrl Pts',(13.4026695660672,15.4951730430131,24.3924658786971));
#245215=CARTESIAN_POINT('Ctrl Pts',(4.47444301092783,19.9927811690192,24.6771743875039));
#245216=CARTESIAN_POINT('Ctrl Pts',(-5.51918609383426,19.7299397868314,
24.9618828963106));
#245217=CARTESIAN_POINT('Ctrl Pts',(-14.1986505255914,14.7692336423212,
25.2465914051173));
#245218=CARTESIAN_POINT('Ctrl Pts',(-19.4972967341484,6.29184863083523,
25.5312999139241));
#245219=CARTESIAN_POINT('Ctrl Pts',(-20.1534724494727,-3.68367850838373,
25.8160084227308));
#245220=CARTESIAN_POINT('Ctrl Pts',(-16.0109367104966,-12.7820907832679,
26.1007169315375));
#245221=CARTESIAN_POINT('Ctrl Pts',(-8.0560621494525,-18.8369796348673,
26.3854254403442));
#245222=CARTESIAN_POINT('Ctrl Pts',(1.81702862813948,-20.4066250539885,
26.670133949151));
#245223=CARTESIAN_POINT('Ctrl Pts',(11.2574695969628,-17.1172812515799,
26.9548424579577));
#245224=CARTESIAN_POINT('Ctrl Pts',(18.0174122733324,-9.75216867974933,
27.2395509667645));
#245225=CARTESIAN_POINT('Ctrl Pts',(20.4872574232725,-0.0649826440576609,
27.5242594755712));
#245226=CARTESIAN_POINT('Ctrl Pts',(18.0789140706195,9.63767630365359,27.808967984378));
#245227=CARTESIAN_POINT('Ctrl Pts',(11.3658291486627,17.0455233925942,28.0936764931847));
#245228=CARTESIAN_POINT('Ctrl Pts',(1.9464444810188,20.3946878514875,28.3783850019914));
#245229=CARTESIAN_POINT('Ctrl Pts',(-7.93640472374408,18.8877054581047,
28.6630935107982));
#245230=CARTESIAN_POINT('Ctrl Pts',(-15.9295297082929,12.8834013456587,
28.9478020196049));
#245231=CARTESIAN_POINT('Ctrl Pts',(-20.1296984525948,3.81145099361195,
29.2325105284116));
#245232=CARTESIAN_POINT('Ctrl Pts',(-19.5368187456538,-6.16803808936615,
29.5172190372183));
#245233=CARTESIAN_POINT('Ctrl Pts',(-14.2920536102153,-14.6788650538241,
29.8019275460251));
#245234=CARTESIAN_POINT('Ctrl Pts',(-5.64423897906175,-19.6945313164384,
30.0866360548318));
#245235=CARTESIAN_POINT('Ctrl Pts',(4.34753397611337,-20.0207625899345,
30.3713445636386));
#245236=CARTESIAN_POINT('Ctrl Pts',(13.3040876189573,-15.5798842964374,
30.6560530724453));
#245237=CARTESIAN_POINT('Ctrl Pts',(19.0928954628093,-7.42929930501692,
30.940761581252));
#245238=CARTESIAN_POINT('Ctrl Pts',(20.3353857844362,2.4902542655977,31.2254700900587));
#245239=CARTESIAN_POINT('Ctrl Pts',(16.736125235041,11.8168775012224,31.5101785988655));
#245240=CARTESIAN_POINT('Ctrl Pts',(9.15130275240043,18.3297626486683,31.7948871076722));
#245241=CARTESIAN_POINT('Ctrl Pts',(-0.611421073120296,20.478255442479,
32.079595616479));
#245242=CARTESIAN_POINT('Ctrl Pts',(-10.2308261911128,17.7505623209722,
32.3643041252857));
#245243=CARTESIAN_POINT('Ctrl Pts',(-15.0159295846053,13.1143602315737,
32.5541097978235));
#245244=CARTESIAN_POINT('Ctrl Pts',(-16.7193871842734,10.3671465080304,
32.6490126340924));
#245245=CARTESIAN_POINT('',(19.2326200145544,1.35082470208468,12.15));
#245246=CARTESIAN_POINT('Ctrl Pts',(-1.15201354083122,19.6389536212609,
12.15));
#245247=CARTESIAN_POINT('Ctrl Pts',(0.734691786495242,19.6898813611115,
12.15));
#245248=CARTESIAN_POINT('Ctrl Pts',(2.59685948277834,19.4804017362152,12.15));
#245249=CARTESIAN_POINT('Ctrl Pts',(4.3901634308153,19.0245999750758,12.15));
#245250=CARTESIAN_POINT('Ctrl Pts',(6.7918061926409,18.4141775189908,12.15));
#245251=CARTESIAN_POINT('Ctrl Pts',(9.02200614342594,17.3741235058058,12.15));
#245252=CARTESIAN_POINT('Ctrl Pts',(10.9872362916962,15.9825991879079,12.15));
#245253=CARTESIAN_POINT('Ctrl Pts',(13.0437955787313,14.5264072698127,12.15));
#245254=CARTESIAN_POINT('Ctrl Pts',(14.7719543485557,12.7129539287554,12.15));
#245255=CARTESIAN_POINT('Ctrl Pts',(16.1084143514169,10.6604346023226,12.15));
#245256=CARTESIAN_POINT('Ctrl Pts',(17.5036260768684,8.51768508133136,12.15));
#245257=CARTESIAN_POINT('Ctrl Pts',(18.4459909244821,6.15543625191548,12.15));
#245258=CARTESIAN_POINT('Ctrl Pts',(18.9206963480841,3.71563138425391,12.15));
#245259=CARTESIAN_POINT('Ctrl Pts',(19.0736962619951,2.92927016706067,12.15));
#245260=CARTESIAN_POINT('Ctrl Pts',(19.1772692126702,2.13959233969837,12.15));
#245261=CARTESIAN_POINT('Ctrl Pts',(19.2326778961595,1.35082876812377,12.15));
#245262=CARTESIAN_POINT('Ctrl Pts',(19.2326778961595,1.35082876812377,12.15));
#245263=CARTESIAN_POINT('Ctrl Pts',(19.3570927638777,-0.420263942234938,
12.15));
#245264=CARTESIAN_POINT('Ctrl Pts',(19.2386711911112,-2.18674712287067,
12.15));
#245265=CARTESIAN_POINT('Ctrl Pts',(18.8917081125004,-3.90072329891438,
12.15));
#245266=CARTESIAN_POINT('Ctrl Pts',(18.5945992724414,-5.36842261606325,
12.15));
#245267=CARTESIAN_POINT('Ctrl Pts',(18.1300637771739,-6.79704820301274,
12.15));
#245268=CARTESIAN_POINT('Ctrl Pts',(17.5074624807359,-8.15898380642126,
12.15));
#245269=CARTESIAN_POINT('Ctrl Pts',(16.8915877033014,-9.50620520063953,
12.15));
#245270=CARTESIAN_POINT('Ctrl Pts',(16.1341780764748,-10.759811850869,12.15));
#245271=CARTESIAN_POINT('Ctrl Pts',(15.2608770074458,-11.90491379948,12.15));
#245272=CARTESIAN_POINT('Ctrl Pts',(13.6524839897605,-14.0138932156295,
12.15));
#245273=CARTESIAN_POINT('Ctrl Pts',(11.6601095119564,-15.7442285052321,
12.15));
#245274=CARTESIAN_POINT('Ctrl Pts',(9.42705964883137,-17.0351429405689,
12.15));
#245275=CARTESIAN_POINT('Ctrl Pts',(7.11075306197503,-18.3741876520263,
12.15));
#245276=CARTESIAN_POINT('Ctrl Pts',(4.58807688283414,-19.2120153590696,
12.1500000000086));
#245277=CARTESIAN_POINT('Ctrl Pts',(2.00703603194813,-19.5573562990479,
12.1500000000086));
#245278=CARTESIAN_POINT('Ctrl Pts',(1.87519222913847,-19.5749968810546,
12.1500000000086));
#245279=CARTESIAN_POINT('Ctrl Pts',(1.74100371777228,-19.5916457149949,
12.15));
#245280=CARTESIAN_POINT('Ctrl Pts',(1.60448237924877,-19.6071739633986,
12.15));
#245281=CARTESIAN_POINT('Ctrl Pts',(-1.15201354082533,19.6389536212611,
12.15));
#245282=CARTESIAN_POINT('Ctrl Pts',(-1.15201354082533,19.6389536212611,
10.6));
#245283=CARTESIAN_POINT('Ctrl Pts',(-3.66099986931355,19.573828558311,12.15));
#245284=CARTESIAN_POINT('Ctrl Pts',(-3.66099986931355,19.573828558311,10.6));
#245285=CARTESIAN_POINT('Ctrl Pts',(-6.1364643074629,19.0075499689974,12.15));
#245286=CARTESIAN_POINT('Ctrl Pts',(-6.1364643074629,19.0075499689974,10.6));
#245287=CARTESIAN_POINT('Ctrl Pts',(-10.7903398472545,16.9376380285943,
12.15));
#245288=CARTESIAN_POINT('Ctrl Pts',(-10.7903398472545,16.9376380285943,
10.6));
#245289=CARTESIAN_POINT('Ctrl Pts',(-12.9164582871634,15.4285584925005,
12.15));
#245290=CARTESIAN_POINT('Ctrl Pts',(-12.9164582871634,15.4285584925005,
10.6));
#245291=CARTESIAN_POINT('Ctrl Pts',(-16.4818897331221,11.6557526018752,
12.15));
#245292=CARTESIAN_POINT('Ctrl Pts',(-16.4818897331221,11.6557526018752,
10.6));
#245293=CARTESIAN_POINT('Ctrl Pts',(-17.8791397009133,9.42037553151308,
12.15));
#245294=CARTESIAN_POINT('Ctrl Pts',(-17.8791397009133,9.42037553151308,
10.6));
#245295=CARTESIAN_POINT('Ctrl Pts',(-19.7243645063416,4.5372883428416,12.15));
#245296=CARTESIAN_POINT('Ctrl Pts',(-19.7243645063416,4.5372883428416,10.6));
#245297=CARTESIAN_POINT('Ctrl Pts',(-20.1546472508509,1.93656243872778,
12.15));
#245298=CARTESIAN_POINT('Ctrl Pts',(-20.1546472508509,1.93656243872778,
10.6));
#245299=CARTESIAN_POINT('Ctrl Pts',(-19.9838369184119,-3.23981748977224,
12.15));
#245300=CARTESIAN_POINT('Ctrl Pts',(-19.9838369184119,-3.23981748977224,
10.6));
#245301=CARTESIAN_POINT('Ctrl Pts',(-19.4004709440977,-5.7671357512477,
12.15));
#245302=CARTESIAN_POINT('Ctrl Pts',(-19.4004709440977,-5.7671357512477,
10.6));
#245303=CARTESIAN_POINT('Ctrl Pts',(-17.3209512836575,-10.4117376219036,
12.15));
#245304=CARTESIAN_POINT('Ctrl Pts',(-17.3209512836575,-10.4117376219036,
10.6));
#245305=CARTESIAN_POINT('Ctrl Pts',(-15.8610302111923,-12.4943296868163,
12.15));
#245306=CARTESIAN_POINT('Ctrl Pts',(-15.8610302111923,-12.4943296868163,
10.6));
#245307=CARTESIAN_POINT('Ctrl Pts',(-12.284010173158,-15.9493684889251,
12.15));
#245308=CARTESIAN_POINT('Ctrl Pts',(-12.284010173158,-15.9493684889251,
10.6));
#245309=CARTESIAN_POINT('Ctrl Pts',(-10.2155597337295,-17.3095286914978,
12.15));
#245310=CARTESIAN_POINT('Ctrl Pts',(-10.2155597337295,-17.3095286914978,
10.6));
#245311=CARTESIAN_POINT('Ctrl Pts',(-6.34915278201002,-18.9148279382988,
12.15));
#245312=CARTESIAN_POINT('Ctrl Pts',(-6.34915278201002,-18.9148279382988,
10.6));
#245313=CARTESIAN_POINT('Ctrl Pts',(-4.66602808900733,-19.363154823245,
12.15));
#245314=CARTESIAN_POINT('Ctrl Pts',(-4.66602808900733,-19.363154823245,
10.6));
#245315=CARTESIAN_POINT('Ctrl Pts',(-1.43608595911067,-19.7702887103382,
12.15));
#245316=CARTESIAN_POINT('Ctrl Pts',(-1.43608595911067,-19.7702887103382,
10.6));
#245317=CARTESIAN_POINT('Ctrl Pts',(0.0926611097550281,-19.7807178936977,
12.15));
#245318=CARTESIAN_POINT('Ctrl Pts',(0.0926611097550281,-19.7807178936977,
10.6));
#245319=CARTESIAN_POINT('Ctrl Pts',(1.60448237944281,-19.6071739633763,
12.15));
#245320=CARTESIAN_POINT('Ctrl Pts',(1.60448237944281,-19.6071739633763,
10.6));
#245321=CARTESIAN_POINT('',(1.60448237924877,-19.6071739633986,10.6));
#245322=CARTESIAN_POINT('',(1.60448237924877,-19.6071739633986,12.15));
#245323=CARTESIAN_POINT('',(-1.1520135408312,19.6389536212609,10.6));
#245324=CARTESIAN_POINT('Ctrl Pts',(-1.15201354082533,19.6389536212611,
10.6));
#245325=CARTESIAN_POINT('Ctrl Pts',(-3.66099986931355,19.573828558311,10.6));
#245326=CARTESIAN_POINT('Ctrl Pts',(-6.1364643074629,19.0075499689974,10.6));
#245327=CARTESIAN_POINT('Ctrl Pts',(-8.43269027545125,17.9862537378533,
10.6));
#245328=CARTESIAN_POINT('Ctrl Pts',(-10.7903398472545,16.9376380285943,
10.6));
#245329=CARTESIAN_POINT('Ctrl Pts',(-12.9164582871634,15.4285584925005,
10.6));
#245330=CARTESIAN_POINT('Ctrl Pts',(-14.6894588275516,13.5524357891905,
10.6));
#245331=CARTESIAN_POINT('Ctrl Pts',(-16.4818897331221,11.6557526018752,
10.6));
#245332=CARTESIAN_POINT('Ctrl Pts',(-17.8791397009133,9.42037553151308,
10.6));
#245333=CARTESIAN_POINT('Ctrl Pts',(-18.8017623344718,6.97880486291258,
10.6));
#245334=CARTESIAN_POINT('Ctrl Pts',(-19.7243645063416,4.5372883428416,10.6));
#245335=CARTESIAN_POINT('Ctrl Pts',(-20.1546472508509,1.93656243872778,
10.6));
#245336=CARTESIAN_POINT('Ctrl Pts',(-20.06856405475,-0.672175113125888,
10.6));
#245337=CARTESIAN_POINT('Ctrl Pts',(-19.9838369184119,-3.23981748977225,
10.6));
#245338=CARTESIAN_POINT('Ctrl Pts',(-19.4004709440977,-5.7671357512477,
10.6));
#245339=CARTESIAN_POINT('Ctrl Pts',(-18.350694381538,-8.11180903277041,
10.6));
#245340=CARTESIAN_POINT('Ctrl Pts',(-17.3209512836575,-10.4117376219036,
10.6));
#245341=CARTESIAN_POINT('Ctrl Pts',(-15.8610302111923,-12.4943296868163,
10.6));
#245342=CARTESIAN_POINT('Ctrl Pts',(-14.0487589651357,-14.2448000248333,
10.6));
#245343=CARTESIAN_POINT('Ctrl Pts',(-12.284010173158,-15.9493684889251,
10.6));
#245344=CARTESIAN_POINT('Ctrl Pts',(-10.2155597337295,-17.3095286914978,
10.6));
#245345=CARTESIAN_POINT('Ctrl Pts',(-7.95016171093186,-18.2501026623997,
10.6));
#245346=CARTESIAN_POINT('Ctrl Pts',(-6.34915278201002,-18.9148279382988,
10.6));
#245347=CARTESIAN_POINT('Ctrl Pts',(-4.66602808900733,-19.363154823245,
10.6));
#245348=CARTESIAN_POINT('Ctrl Pts',(-2.94649315368963,-19.5799020323446,
10.6));
#245349=CARTESIAN_POINT('Ctrl Pts',(-1.43608595911067,-19.7702887103382,
10.6));
#245350=CARTESIAN_POINT('Ctrl Pts',(0.0926611097550278,-19.7807178936977,
10.6));
#245351=CARTESIAN_POINT('Ctrl Pts',(1.60448237944281,-19.6071739633763,
10.6));
#245352=CARTESIAN_POINT('',(-1.1520135408312,19.6389536212609,12.15));
#245353=CARTESIAN_POINT('Ctrl Pts',(1.60448237924877,-19.6071739633986,
12.15));
#245354=CARTESIAN_POINT('Ctrl Pts',(1.60448237924877,-19.6071739633986,
10.6));
#245355=CARTESIAN_POINT('Ctrl Pts',(1.74100371777228,-19.5916457149949,
12.15));
#245356=CARTESIAN_POINT('Ctrl Pts',(1.74100371777228,-19.5916457149949,
10.6));
#245357=CARTESIAN_POINT('Ctrl Pts',(1.87519222913847,-19.5749968810546,
12.1500000000086));
#245358=CARTESIAN_POINT('Ctrl Pts',(1.87519222913847,-19.5749968810546,
10.6000000000086));
#245359=CARTESIAN_POINT('Ctrl Pts',(4.58807688283414,-19.2120153590696,
12.1500000000086));
#245360=CARTESIAN_POINT('Ctrl Pts',(4.58807688283414,-19.2120153590696,
10.6000000000086));
#245361=CARTESIAN_POINT('Ctrl Pts',(7.11075306197502,-18.3741876520263,
12.15));
#245362=CARTESIAN_POINT('Ctrl Pts',(7.11075306197502,-18.3741876520263,
10.6));
#245363=CARTESIAN_POINT('Ctrl Pts',(11.6601095119564,-15.7442285052321,
12.15));
#245364=CARTESIAN_POINT('Ctrl Pts',(11.6601095119564,-15.7442285052321,
10.6));
#245365=CARTESIAN_POINT('Ctrl Pts',(13.6524839897605,-14.0138932156295,
12.15));
#245366=CARTESIAN_POINT('Ctrl Pts',(13.6524839897605,-14.0138932156295,
10.6));
#245367=CARTESIAN_POINT('Ctrl Pts',(16.1341780764748,-10.759811850869,12.15));
#245368=CARTESIAN_POINT('Ctrl Pts',(16.1341780764748,-10.759811850869,10.6));
#245369=CARTESIAN_POINT('Ctrl Pts',(16.8915877033014,-9.50620520063953,
12.15));
#245370=CARTESIAN_POINT('Ctrl Pts',(16.8915877033014,-9.50620520063953,
10.6));
#245371=CARTESIAN_POINT('Ctrl Pts',(18.1300637771739,-6.79704820301274,
12.15));
#245372=CARTESIAN_POINT('Ctrl Pts',(18.1300637771739,-6.79704820301274,
10.6));
#245373=CARTESIAN_POINT('Ctrl Pts',(18.5945992724414,-5.36842261606325,
12.15));
#245374=CARTESIAN_POINT('Ctrl Pts',(18.5945992724414,-5.36842261606325,
10.6));
#245375=CARTESIAN_POINT('Ctrl Pts',(18.8917081125004,-3.90072329891438,
12.15));
#245376=CARTESIAN_POINT('Ctrl Pts',(18.8917081125004,-3.90072329891438,
10.6));
#245377=CARTESIAN_POINT('Ctrl Pts',(19.3931926543237,-1.42342063956297,
12.15));
#245378=CARTESIAN_POINT('Ctrl Pts',(19.3931926543237,-1.42342063956297,
10.6));
#245379=CARTESIAN_POINT('Ctrl Pts',(19.4172428480429,1.16357171232666,12.15));
#245380=CARTESIAN_POINT('Ctrl Pts',(19.4172428480429,1.16357171232666,10.6));
#245381=CARTESIAN_POINT('Ctrl Pts',(18.4459909244821,6.15543625191548,12.15));
#245382=CARTESIAN_POINT('Ctrl Pts',(18.4459909244821,6.15543625191548,10.6));
#245383=CARTESIAN_POINT('Ctrl Pts',(17.5036260768684,8.51768508133136,12.15));
#245384=CARTESIAN_POINT('Ctrl Pts',(17.5036260768684,8.51768508133136,10.6));
#245385=CARTESIAN_POINT('Ctrl Pts',(14.7719543485557,12.7129539287554,12.15));
#245386=CARTESIAN_POINT('Ctrl Pts',(14.7719543485557,12.7129539287554,10.6));
#245387=CARTESIAN_POINT('Ctrl Pts',(13.0437955787313,14.5264072698127,12.15));
#245388=CARTESIAN_POINT('Ctrl Pts',(13.0437955787313,14.5264072698127,10.6));
#245389=CARTESIAN_POINT('Ctrl Pts',(9.02200614342594,17.3741235058058,12.15));
#245390=CARTESIAN_POINT('Ctrl Pts',(9.02200614342594,17.3741235058058,10.6));
#245391=CARTESIAN_POINT('Ctrl Pts',(6.7918061926409,18.4141775189908,12.15));
#245392=CARTESIAN_POINT('Ctrl Pts',(6.7918061926409,18.4141775189908,10.6));
#245393=CARTESIAN_POINT('Ctrl Pts',(2.59685948277834,19.4804017362152,12.15));
#245394=CARTESIAN_POINT('Ctrl Pts',(2.59685948277834,19.4804017362152,10.6));
#245395=CARTESIAN_POINT('Ctrl Pts',(0.734691786495242,19.6898813611115,
12.15));
#245396=CARTESIAN_POINT('Ctrl Pts',(0.734691786495242,19.6898813611115,
10.6));
#245397=CARTESIAN_POINT('Ctrl Pts',(-1.15201354083122,19.6389536212609,
12.15));
#245398=CARTESIAN_POINT('Ctrl Pts',(-1.15201354083122,19.6389536212609,
10.6));
#245399=CARTESIAN_POINT('Ctrl Pts',(1.60448237924877,-19.6071739633986,
10.6));
#245400=CARTESIAN_POINT('Ctrl Pts',(1.74100371777229,-19.5916457149949,
10.6));
#245401=CARTESIAN_POINT('Ctrl Pts',(1.87519222913848,-19.5749968810546,
10.6000000000086));
#245402=CARTESIAN_POINT('Ctrl Pts',(2.00703603194814,-19.5573562990479,
10.6000000000086));
#245403=CARTESIAN_POINT('Ctrl Pts',(4.58807688283415,-19.2120153590696,
10.6000000000086));
#245404=CARTESIAN_POINT('Ctrl Pts',(7.11075306197503,-18.3741876520263,
10.6));
#245405=CARTESIAN_POINT('Ctrl Pts',(9.42705964883137,-17.0351429405689,
10.6));
#245406=CARTESIAN_POINT('Ctrl Pts',(11.6601095119564,-15.7442285052321,
10.6));
#245407=CARTESIAN_POINT('Ctrl Pts',(13.6524839897605,-14.0138932156296,
10.6));
#245408=CARTESIAN_POINT('Ctrl Pts',(15.2608770074458,-11.90491379948,10.6));
#245409=CARTESIAN_POINT('Ctrl Pts',(16.1341780764748,-10.759811850869,10.6));
#245410=CARTESIAN_POINT('Ctrl Pts',(16.8915877033014,-9.50620520063953,
10.6));
#245411=CARTESIAN_POINT('Ctrl Pts',(17.5074624807359,-8.15898380642126,
10.6));
#245412=CARTESIAN_POINT('Ctrl Pts',(18.1300637771739,-6.79704820301274,
10.6));
#245413=CARTESIAN_POINT('Ctrl Pts',(18.5945992724414,-5.36842261606325,
10.6));
#245414=CARTESIAN_POINT('Ctrl Pts',(18.8917081125004,-3.90072329891438,
10.6));
#245415=CARTESIAN_POINT('Ctrl Pts',(19.3931926543237,-1.42342063956297,
10.6));
#245416=CARTESIAN_POINT('Ctrl Pts',(19.4172428480429,1.16357171232666,10.6));
#245417=CARTESIAN_POINT('Ctrl Pts',(18.9206963480841,3.71563138425391,10.6));
#245418=CARTESIAN_POINT('Ctrl Pts',(18.4459909244821,6.15543625191547,10.6));
#245419=CARTESIAN_POINT('Ctrl Pts',(17.5036260768684,8.51768508133136,10.6));
#245420=CARTESIAN_POINT('Ctrl Pts',(16.1084143514169,10.6604346023226,10.6));
#245421=CARTESIAN_POINT('Ctrl Pts',(14.7719543485557,12.7129539287554,10.6));
#245422=CARTESIAN_POINT('Ctrl Pts',(13.0437955787313,14.5264072698127,10.6));
#245423=CARTESIAN_POINT('Ctrl Pts',(10.9872362916962,15.9825991879079,10.6));
#245424=CARTESIAN_POINT('Ctrl Pts',(9.02200614342594,17.3741235058058,10.6));
#245425=CARTESIAN_POINT('Ctrl Pts',(6.7918061926409,18.4141775189908,10.6));
#245426=CARTESIAN_POINT('Ctrl Pts',(4.3901634308153,19.0245999750758,10.6));
#245427=CARTESIAN_POINT('Ctrl Pts',(2.59685948277834,19.4804017362152,10.6));
#245428=CARTESIAN_POINT('Ctrl Pts',(0.734691786495242,19.6898813611115,
10.6));
#245429=CARTESIAN_POINT('Ctrl Pts',(-1.15201354083122,19.6389536212609,
10.6));
#245430=CARTESIAN_POINT('Origin',(-2.24492340727354E-15,-0.11423583854134,
5.24999999999999));
#245431=CARTESIAN_POINT('',(-18.7844237296436,-0.114235838541338,7.74999999999998));
#245432=CARTESIAN_POINT('Origin',(-18.7844237296436,-0.114235838541342,
5.24999999999998));
#245433=CARTESIAN_POINT('Origin',(-2.94427649365159E-15,-0.11423583854134,
7.74999999999999));
#245434=CARTESIAN_POINT('Origin',(0.,0.,-7.85));
#245435=CARTESIAN_POINT('',(-21.738,2.66221931728148E-15,10.25));
#245436=CARTESIAN_POINT('',(-21.738,-2.66213721198652E-15,-7.85));
#245437=CARTESIAN_POINT('Origin',(0.,0.,10.25));
#245438=CARTESIAN_POINT('Origin',(16.129,-0.11423583854134,7.74999999999999));
#245439=CARTESIAN_POINT('',(-19.238,-2.35582074420969E-15,7.74999999999998));
#245440=CARTESIAN_POINT('Origin',(6.99353086378053E-16,8.21052949645678E-20,
7.74999999999999));
#245441=CARTESIAN_POINT('Origin',(0.,0.,10.25));
#245442=CARTESIAN_POINT('Origin',(-19.238,-2.35597551219968E-15,10.25));
#245443=CARTESIAN_POINT('Origin',(0.,0.,10.6));
#245444=CARTESIAN_POINT('',(-14.9981478902112,-0.114235838541342,10.6));
#245445=CARTESIAN_POINT('Origin',(-3.04218592574452E-15,-0.11423583854134,
10.6));
#245446=CARTESIAN_POINT('Origin',(-3.04218592574452E-15,-0.11423583854134,
8.1));
#245447=CARTESIAN_POINT('',(-12.5010478964399,-0.114235838541337,8.22038114930108));
#245448=CARTESIAN_POINT('Origin',(-4.44089209850063E-15,-0.114235838541339,
8.22038114930108));
#245449=CARTESIAN_POINT('Origin',(-14.9981478902112,-0.114235838541342,
8.1));
#245450=CARTESIAN_POINT('Origin',(-3.74153901212258E-15,-0.11423583854134,
10.6));
#245451=CARTESIAN_POINT('',(-12.6157654699692,-0.114235838541338,10.6));
#245452=CARTESIAN_POINT('',(3.94094485841205,38.8609390864105,63.1216953382747));
#245453=CARTESIAN_POINT('',(3.27209835949469,-38.8319056730412,-63.1234710979098));
#245454=CARTESIAN_POINT('',(3.87818584483958,-106.980299620813,38.8582148314631));
#245455=CARTESIAN_POINT('',(1.26116861789234E-43,-55.7000000000001,-1.1594891713429E-14));
#245456=CARTESIAN_POINT('',(0.,70.5,-1.56541446472147E-14));
#245457=CARTESIAN_POINT('',(0.,0.,0.));
#245458=CARTESIAN_POINT('Ctrl Pts',(3.65890969349291,18.5703711712488,49.1146117209949));
#245459=CARTESIAN_POINT('Ctrl Pts',(6.10641502113437,18.0020420978346,49.1146112434793));
#245460=CARTESIAN_POINT('Ctrl Pts',(10.7793858709521,15.901909971381,49.1146104110441));
#245461=CARTESIAN_POINT('Ctrl Pts',(16.0322382689139,10.288237267507,49.1146091494026));
#245462=CARTESIAN_POINT('Ctrl Pts',(18.6768023096975,3.06060988790344,49.1146074624664));
#245463=CARTESIAN_POINT('Ctrl Pts',(18.2994331387671,-3.76293380784913,
49.1146064123335));
#245464=CARTESIAN_POINT('Ctrl Pts',(15.3823978492535,-10.7974329038637,
49.1146043529932));
#245465=CARTESIAN_POINT('Ctrl Pts',(10.3867445977596,-15.6154878032946,
49.1146032550125));
#245466=CARTESIAN_POINT('Ctrl Pts',(2.4533972410081,-18.576477043147,49.1146008032619));
#245467=CARTESIAN_POINT('Ctrl Pts',(-4.4755756035636,-18.2020234869155,
49.1145995824237));
#245468=CARTESIAN_POINT('Ctrl Pts',(-12.0447671009543,-14.4085239744244,
49.1145963461874));
#245469=CARTESIAN_POINT('Ctrl Pts',(-16.4962864145069,-9.08942751056724,
49.1145951372018));
#245470=CARTESIAN_POINT('Ctrl Pts',(-18.9058615592589,-0.975092610609596,
49.1145916971404));
#245471=CARTESIAN_POINT('Ctrl Pts',(-17.9990774849947,6.7741742101105,49.1145893832831));
#245472=CARTESIAN_POINT('Ctrl Pts',(-13.2626902314542,13.8979540598209,
49.1145839612627));
#245473=CARTESIAN_POINT('Ctrl Pts',(-9.0079192638456,16.7433105466545,49.1145859457708));
#245474=CARTESIAN_POINT('Ctrl Pts',(-6.68749217655684,17.7104687383115,
49.1145808814347));
#245475=CARTESIAN_POINT('Ctrl Pts',(3.67498966489975,18.6396407430084,49.1147880202562));
#245476=CARTESIAN_POINT('Ctrl Pts',(6.13256929807199,18.0740228830986,49.1148135590015));
#245477=CARTESIAN_POINT('Ctrl Pts',(10.8287089156877,15.9740950247389,49.1148618543454));
#245478=CARTESIAN_POINT('Ctrl Pts',(16.1166640689071,10.3421940531838,49.1149367901025));
#245479=CARTESIAN_POINT('Ctrl Pts',(18.7874705596495,3.07876375901708,49.1150260324819));
#245480=CARTESIAN_POINT('Ctrl Pts',(18.4181515661644,-3.78759669890088,
49.1150948851583));
#245481=CARTESIAN_POINT('Ctrl Pts',(15.4918137865192,-10.8734551927208,
49.1151994579751));
#245482=CARTESIAN_POINT('Ctrl Pts',(10.4668100107264,-15.7341443535797,
49.1152743508524));
#245483=CARTESIAN_POINT('Ctrl Pts',(2.47510062505678,-18.729642403048,49.1154023854758));
#245484=CARTESIAN_POINT('Ctrl Pts',(-4.51297204007579,-18.3621469882699,
49.1154872936245));
#245485=CARTESIAN_POINT('Ctrl Pts',(-12.1556427308374,-14.5452253703988,
49.1156470881119));
#245486=CARTESIAN_POINT('Ctrl Pts',(-16.657583728283,-9.18204466989267,
49.1157406476141));
#245487=CARTESIAN_POINT('Ctrl Pts',(-19.1034976131915,-0.989555470439712,
49.1159200363792));
#245488=CARTESIAN_POINT('Ctrl Pts',(-18.1995487195714,6.84323670702871,
49.1160675770303));
#245489=CARTESIAN_POINT('Ctrl Pts',(-13.4222835274669,14.054843922823,49.1163279336212));
#245490=CARTESIAN_POINT('Ctrl Pts',(-9.12300693663921,16.9415125418337,
49.116347709445));
#245491=CARTESIAN_POINT('Ctrl Pts',(-6.77681225759742,17.9247232838089,
49.116533744324));
#245492=CARTESIAN_POINT('Ctrl Pts',(3.70697159129331,18.7774130249693,49.0999960522205));
#245493=CARTESIAN_POINT('Ctrl Pts',(6.1845906341276,18.2171941132324,49.0979659642578));
#245494=CARTESIAN_POINT('Ctrl Pts',(10.9268160550511,16.117678274907,49.0937897248304));
#245495=CARTESIAN_POINT('Ctrl Pts',(16.2846087206735,10.4495409909069,49.08716613135));
#245496=CARTESIAN_POINT('Ctrl Pts',(19.0076517099039,3.11488027796734,49.0801582936581));
#245497=CARTESIAN_POINT('Ctrl Pts',(18.6543696980804,-3.836650208452,49.0735502191502));
#245498=CARTESIAN_POINT('Ctrl Pts',(15.7095477758154,-11.0247425860753,
49.0657319277718));
#245499=CARTESIAN_POINT('Ctrl Pts',(10.6261735608454,-15.9702736323083,
49.058331409591));
#245500=CARTESIAN_POINT('Ctrl Pts',(2.51829839282279,-19.0344964547947,
49.0484244926518));
#245501=CARTESIAN_POINT('Ctrl Pts',(-4.58736635493372,-18.6808912953842,
49.0399180591848));
#245502=CARTESIAN_POINT('Ctrl Pts',(-12.376394448381,-14.8173673694675,
49.0283936732304));
#245503=CARTESIAN_POINT('Ctrl Pts',(-16.9786951220588,-9.36648794077298,
49.0183671167639));
#245504=CARTESIAN_POINT('Ctrl Pts',(-19.4970039042906,-1.01836677363489,
49.0045036617435));
#245505=CARTESIAN_POINT('Ctrl Pts',(-18.598789633873,6.98070781288249,48.9906353978972));
#245506=CARTESIAN_POINT('Ctrl Pts',(-13.7400646299852,14.3673486800827,
48.9725610769043));
#245507=CARTESIAN_POINT('Ctrl Pts',(-9.3523299145539,17.335935431761,48.9597262009795));
#245508=CARTESIAN_POINT('Ctrl Pts',(-6.95467077794165,18.3513589745812,
48.9525005043828));
#245509=CARTESIAN_POINT('Ctrl Pts',(3.7489202403304,18.9581201225195,49.0392761960398));
#245510=CARTESIAN_POINT('Ctrl Pts',(6.25255323057243,18.403819513457,49.0289389982658));
#245511=CARTESIAN_POINT('Ctrl Pts',(11.0536150542498,16.3021624124629,49.007786368641));
#245512=CARTESIAN_POINT('Ctrl Pts',(16.4966048744111,10.5841496428211,48.9745983073342));
#245513=CARTESIAN_POINT('Ctrl Pts',(19.2788479367952,3.15845602265883,48.9398765162547));
#245514=CARTESIAN_POINT('Ctrl Pts',(18.9385786756526,-3.89640848049627,
48.9075462718737));
#245515=CARTESIAN_POINT('Ctrl Pts',(15.9643349639055,-11.2031760539004,
48.8696916174012));
#245516=CARTESIAN_POINT('Ctrl Pts',(10.8070754261497,-16.2408902519735,
48.8343501691912));
#245517=CARTESIAN_POINT('Ctrl Pts',(2.56449405830489,-19.3714069854824,
48.7877359370362));
#245518=CARTESIAN_POINT('Ctrl Pts',(-4.66880068862571,-19.0215278319565,
48.7483263729128));
#245519=CARTESIAN_POINT('Ctrl Pts',(-12.6045216146815,-15.0954861378949,
48.6958588761554));
#245520=CARTESIAN_POINT('Ctrl Pts',(-17.296812765173,-9.54637780110993,
48.651028625219));
#245521=CARTESIAN_POINT('Ctrl Pts',(-19.8654805660929,-1.04274536064157,
48.5903543809705));
#245522=CARTESIAN_POINT('Ctrl Pts',(-18.9500352155973,7.10633564946325,
48.5309438717347));
#245523=CARTESIAN_POINT('Ctrl Pts',(-13.9971682817932,14.6254187509807,
48.4559030427603));
#245524=CARTESIAN_POINT('Ctrl Pts',(-9.52752449806952,17.6405604591735,
48.4042185426386));
#245525=CARTESIAN_POINT('Ctrl Pts',(-7.08704881012904,18.6688983736361,
48.3757158079586));
#245526=CARTESIAN_POINT('Ctrl Pts',(3.78388568327707,19.1087448470725,48.9546293139438));
#245527=CARTESIAN_POINT('Ctrl Pts',(6.30877741378799,18.5575483831049,48.9330389609091));
#245528=CARTESIAN_POINT('Ctrl Pts',(11.1563498983856,16.4499225647669,48.8891669268996));
#245529=CARTESIAN_POINT('Ctrl Pts',(16.660482362204,10.6868022391319,48.8213457376367));
#245530=CARTESIAN_POINT('Ctrl Pts',(19.4779964036989,3.18901907994275,48.7514948347121));
#245531=CARTESIAN_POINT('Ctrl Pts',(19.1367702972613,-3.93923601067218,
48.6875622858048));
#245532=CARTESIAN_POINT('Ctrl Pts',(16.1307655090232,-11.3219787989192,
48.61381752147));
#245533=CARTESIAN_POINT('Ctrl Pts',(10.9165159748166,-16.4086876586502,
48.5462711066072));
#245534=CARTESIAN_POINT('Ctrl Pts',(2.58796843770811,-19.5607720107808,
48.4590550001798));
#245535=CARTESIAN_POINT('Ctrl Pts',(-4.71325036025062,-19.1946081835206,
48.3869382545317));
#245536=CARTESIAN_POINT('Ctrl Pts',(-12.7080453771071,-15.2165903891233,
48.293340614806));
#245537=CARTESIAN_POINT('Ctrl Pts',(-17.4190941736991,-9.61093931511941,
48.2154765990251));
#245538=CARTESIAN_POINT('Ctrl Pts',(-19.9726090679252,-1.04543092223083,
48.1134010805718));
#245539=CARTESIAN_POINT('Ctrl Pts',(-19.0148444975949,7.13752571611815,
48.0167111679868));
#245540=CARTESIAN_POINT('Ctrl Pts',(-14.0068200648746,14.6445851090374,
47.9003857344349));
#245541=CARTESIAN_POINT('Ctrl Pts',(-9.51614287341879,17.6264549707715,
47.8242112954267));
#245542=CARTESIAN_POINT('Ctrl Pts',(-7.07203026416716,18.6328727126946,
47.7835277084153));
#245543=CARTESIAN_POINT('Ctrl Pts',(3.80279595469205,19.1902068332772,48.889867998889));
#245544=CARTESIAN_POINT('Ctrl Pts',(6.33887666055816,18.6393595562927,48.8599587573378));
#245545=CARTESIAN_POINT('Ctrl Pts',(11.2097661797293,16.5254934095835,48.7995267508798));
#245546=CARTESIAN_POINT('Ctrl Pts',(16.7399577882178,10.7355351496963,48.7072691824468));
#245547=CARTESIAN_POINT('Ctrl Pts',(19.5667895848862,3.20153724212775,48.6135329257332));
#245548=CARTESIAN_POINT('Ctrl Pts',(19.2171285077899,-3.957510615714,48.5289779038902));
#245549=CARTESIAN_POINT('Ctrl Pts',(16.1894132282479,-11.3657200429043,
48.4327506675021));
#245550=CARTESIAN_POINT('Ctrl Pts',(10.9479737388866,-16.4604596263296,
48.3460640690921));
#245551=CARTESIAN_POINT('Ctrl Pts',(2.59087579717261,-19.6027444651103,
48.2362905935421));
#245552=CARTESIAN_POINT('Ctrl Pts',(-4.72184461079233,-19.2163268363085,
48.1473384687467));
#245553=CARTESIAN_POINT('Ctrl Pts',(-12.7089061138556,-15.2120282843063,
48.0346535052365));
#245554=CARTESIAN_POINT('Ctrl Pts',(-17.3963514453084,-9.59323039654874,
47.9432652652666));
#245555=CARTESIAN_POINT('Ctrl Pts',(-19.9099373764217,-1.03668625164199,
47.827206844026));
#245556=CARTESIAN_POINT('Ctrl Pts',(-18.9169236769666,7.11053370971091,
47.7209567536904));
#245557=CARTESIAN_POINT('Ctrl Pts',(-13.8979054482164,14.5445030262812,
47.5996622096663));
#245558=CARTESIAN_POINT('Ctrl Pts',(-9.42497503555052,17.4730714074358,
47.5245987786472));
#245559=CARTESIAN_POINT('Ctrl Pts',(-6.99712236106053,18.453189045248,47.4861012309277));
#245560=CARTESIAN_POINT('Ctrl Pts',(3.81161608202086,19.228202326289,48.8543908027612));
#245561=CARTESIAN_POINT('Ctrl Pts',(6.35281286693341,18.6770773080625,48.8200345243637));
#245562=CARTESIAN_POINT('Ctrl Pts',(11.233973807114,16.559320924829,48.7508500516235));
#245563=CARTESIAN_POINT('Ctrl Pts',(16.7740733052224,10.7560800769779,48.6459895754318));
#245564=CARTESIAN_POINT('Ctrl Pts',(19.6022039613008,3.20612121961774,48.5402783808627));
#245565=CARTESIAN_POINT('Ctrl Pts',(19.2462442322127,-3.96450392793477,
48.4457374194569));
#245566=CARTESIAN_POINT('Ctrl Pts',(16.2071725788353,-11.3798084019873,
48.3389806189983));
#245567=CARTESIAN_POINT('Ctrl Pts',(10.9543362881858,-16.4728633827652,
48.2437661422308));
#245568=CARTESIAN_POINT('Ctrl Pts',(2.58941542672071,-19.6045740967609,
48.1245778841125));
#245569=CARTESIAN_POINT('Ctrl Pts',(-4.72135832759094,-19.2058515885031,
48.029185585001));
#245570=CARTESIAN_POINT('Ctrl Pts',(-12.6938828192483,-15.1904710671973,
47.9101204817052));
#245571=CARTESIAN_POINT('Ctrl Pts',(-17.3616694269666,-9.57086259321922,
47.8151017953153));
#245572=CARTESIAN_POINT('Ctrl Pts',(-19.849409607069,-1.03011810989855,
47.6968628907455));
#245573=CARTESIAN_POINT('Ctrl Pts',(-18.8383473301986,7.08676141755738,
47.5910456402871));
#245574=CARTESIAN_POINT('Ctrl Pts',(-13.820775790167,14.4718567039787,47.4745537055898));
#245575=CARTESIAN_POINT('Ctrl Pts',(-9.36373829008215,17.3693343572788,
47.4053824479939));
#245576=CARTESIAN_POINT('Ctrl Pts',(-6.9478760418905,18.3350599785371,47.3710208682107));
#245577=CARTESIAN_POINT('Ctrl Pts',(3.81202900260852,19.2299811125488,48.8527299123764));
#245578=CARTESIAN_POINT('Ctrl Pts',(6.35346530043143,18.6788430916669,48.818165442759));
#245579=CARTESIAN_POINT('Ctrl Pts',(11.2351071045544,16.56090458422,48.7485712170316));
#245580=CARTESIAN_POINT('Ctrl Pts',(16.7756704476224,10.7570419024856,48.643120726673));
#245581=CARTESIAN_POINT('Ctrl Pts',(19.6038619107357,3.20633582181206,48.5368489167985));
#245582=CARTESIAN_POINT('Ctrl Pts',(19.2476073057365,-3.96483132486275,
48.441840456469));
#245583=CARTESIAN_POINT('Ctrl Pts',(16.208003995572,-11.3804679586235,48.3345907069155));
#245584=CARTESIAN_POINT('Ctrl Pts',(10.9546341554952,-16.47344407352,48.2389769914056));
#245585=CARTESIAN_POINT('Ctrl Pts',(2.58934705843047,-19.604659752279,48.1193479734881));
#245586=CARTESIAN_POINT('Ctrl Pts',(-4.72133556189405,-19.2053611822631,
48.0236541729964));
#245587=CARTESIAN_POINT('Ctrl Pts',(-12.6931794929349,-15.1894618506152,
47.9042903788799));
#245588=CARTESIAN_POINT('Ctrl Pts',(-17.3600457634002,-9.56981542846173,
47.8091017305367));
#245589=CARTESIAN_POINT('Ctrl Pts',(-19.8465759561296,-1.02981061763144,
47.6907607450758));
#245590=CARTESIAN_POINT('Ctrl Pts',(-18.8346687221611,7.08564850064814,
47.5849637583267));
#245591=CARTESIAN_POINT('Ctrl Pts',(-13.8171649098996,14.4684557142902,
47.4686966612301));
#245592=CARTESIAN_POINT('Ctrl Pts',(-9.36087144791739,17.3644778328642,
47.3998012499594));
#245593=CARTESIAN_POINT('Ctrl Pts',(-6.94557054013373,18.3295296815441,
47.365633298482));
#245594=CARTESIAN_POINT('Ctrl Pts',(3.81244192319617,19.2317598988087,48.8510690219915));
#245595=CARTESIAN_POINT('Ctrl Pts',(6.35411773392945,18.6806088752712,48.8162963611543));
#245596=CARTESIAN_POINT('Ctrl Pts',(11.2362404019947,16.562488243611,48.7462923824397));
#245597=CARTESIAN_POINT('Ctrl Pts',(16.7772675900222,10.7580037279934,48.6402518779142));
#245598=CARTESIAN_POINT('Ctrl Pts',(19.6055198601706,3.20655042400638,48.5334194527342));
#245599=CARTESIAN_POINT('Ctrl Pts',(19.2489703792603,-3.96515872179073,
48.4379434934811));
#245600=CARTESIAN_POINT('Ctrl Pts',(16.2088354123087,-11.3811275152596,
48.3302007948327));
#245601=CARTESIAN_POINT('Ctrl Pts',(10.9549320228045,-16.4740247642749,
48.2341878405804));
#245602=CARTESIAN_POINT('Ctrl Pts',(2.58927869014022,-19.6047454077972,
48.1141180628636));
#245603=CARTESIAN_POINT('Ctrl Pts',(-4.72131279619716,-19.2048707760231,
48.0181227609917));
#245604=CARTESIAN_POINT('Ctrl Pts',(-12.6924761666215,-15.188452634033,
47.8984602760547));
#245605=CARTESIAN_POINT('Ctrl Pts',(-17.3584220998338,-9.56876826370423,
47.8031016657582));
#245606=CARTESIAN_POINT('Ctrl Pts',(-19.8437423051903,-1.02950312536434,
47.6846585994061));
#245607=CARTESIAN_POINT('Ctrl Pts',(-18.8309901141237,7.0845355837389,47.5788818763664));
#245608=CARTESIAN_POINT('Ctrl Pts',(-13.8135540296323,14.4650547246018,
47.4628396168703));
#245609=CARTESIAN_POINT('Ctrl Pts',(-9.35800460575263,17.3596213084496,
47.3942200519249));
#245610=CARTESIAN_POINT('Ctrl Pts',(-6.94326503837697,18.323999384551,47.3602457287532));
#245611=CARTESIAN_POINT('Ctrl Pts',(3.81285484378382,19.2335386850685,48.8494081316067));
#245612=CARTESIAN_POINT('Ctrl Pts',(6.35477016742747,18.6823746588757,48.8144272795497));
#245613=CARTESIAN_POINT('Ctrl Pts',(11.2373736994351,16.564071903002,48.7440135478478));
#245614=CARTESIAN_POINT('Ctrl Pts',(16.7788647324222,10.7589655535011,48.6373830291554));
#245615=CARTESIAN_POINT('Ctrl Pts',(19.6071778096055,3.2067650262007,48.52998998867));
#245616=CARTESIAN_POINT('Ctrl Pts',(19.2503334527842,-3.96548611871871,
48.4340465304933));
#245617=CARTESIAN_POINT('Ctrl Pts',(16.2096668290454,-11.3817870718958,
48.32581088275));
#245618=CARTESIAN_POINT('Ctrl Pts',(10.9552298901139,-16.4746054550297,
48.2293986897551));
#245619=CARTESIAN_POINT('Ctrl Pts',(2.58921032184998,-19.6048310633153,
48.1088881522391));
#245620=CARTESIAN_POINT('Ctrl Pts',(-4.72129003050028,-19.2043803697831,
48.012591348987));
#245621=CARTESIAN_POINT('Ctrl Pts',(-12.6917728403081,-15.1874434174509,
47.8926301732294));
#245622=CARTESIAN_POINT('Ctrl Pts',(-17.3567984362674,-9.56772109894674,
47.7971016009796));
#245623=CARTESIAN_POINT('Ctrl Pts',(-19.8409086542509,-1.02919563309723,
47.6785564537364));
#245624=CARTESIAN_POINT('Ctrl Pts',(-18.8273115060862,7.08342266682965,
47.572799994406));
#245625=CARTESIAN_POINT('Ctrl Pts',(-13.8099431493648,14.4616537349134,
47.4569825725106));
#245626=CARTESIAN_POINT('Ctrl Pts',(-9.35513776358787,17.354764784035,47.3886388538905));
#245627=CARTESIAN_POINT('Ctrl Pts',(-6.94095953662021,18.3184690875578,
47.3548581590245));
#245628=CARTESIAN_POINT('',(-9.79629916160015,16.0764050314873,49.1146147823248));
#245629=CARTESIAN_POINT('',(18.826,1.51482816702553E-8,49.0039158557297));
#245630=CARTESIAN_POINT('Ctrl Pts',(-9.79629916160019,16.0764050314873,
49.1146147823248));
#245631=CARTESIAN_POINT('Ctrl Pts',(-11.4846925615718,15.0475676255998,
49.1146009524609));
#245632=CARTESIAN_POINT('Ctrl Pts',(-13.0005180873047,13.7591453943256,
49.1095850581842));
#245633=CARTESIAN_POINT('Ctrl Pts',(-15.6600469886345,10.6593313611057,
49.0939710318319));
#245634=CARTESIAN_POINT('Ctrl Pts',(-16.7539643691908,8.84099063730402,
49.0844515639287));
#245635=CARTESIAN_POINT('Ctrl Pts',(-17.9591877696952,5.77097858077707,
49.0644801650801));
#245636=CARTESIAN_POINT('Ctrl Pts',(-18.2882170696629,4.62360526975513,
49.0561835151786));
#245637=CARTESIAN_POINT('Ctrl Pts',(-18.720894245215,2.30454769772595,49.0402733065278));
#245638=CARTESIAN_POINT('Ctrl Pts',(-18.8277997552163,1.13877099963681,
49.0327866506949));
#245639=CARTESIAN_POINT('Ctrl Pts',(-18.8250300503056,-0.63632532720686,
49.0223385590282));
#245640=CARTESIAN_POINT('Ctrl Pts',(-18.794731331579,-1.24287556100932,
49.018908878853));
#245641=CARTESIAN_POINT('Ctrl Pts',(-18.6143425642962,-3.07276329540491,
49.008391619103));
#245642=CARTESIAN_POINT('Ctrl Pts',(-18.3734748634603,-4.28380896752692,
49.0007639159028));
#245643=CARTESIAN_POINT('Ctrl Pts',(-17.3439995075891,-7.67908763447044,
48.9783833924138));
#245644=CARTESIAN_POINT('Ctrl Pts',(-16.2686685083793,-9.75257949088418,
48.9598095401639));
#245645=CARTESIAN_POINT('Ctrl Pts',(-13.3652123047072,-13.4748626587075,
48.9319331091611));
#245646=CARTESIAN_POINT('Ctrl Pts',(-11.5365701848219,-15.0701002175383,
48.9264331802601));
#245647=CARTESIAN_POINT('Ctrl Pts',(-8.38664424745376,-16.9001785055977,
48.9141967707777));
#245648=CARTESIAN_POINT('Ctrl Pts',(-7.257112880561,-17.4151109903975,48.9105066397696));
#245649=CARTESIAN_POINT('Ctrl Pts',(-5.50960611602853,-18.012010828448,
48.9040547367968));
#245650=CARTESIAN_POINT('Ctrl Pts',(-4.92477790029813,-18.1806176702676,
48.9017051423713));
#245651=CARTESIAN_POINT('Ctrl Pts',(-2.34762380545851,-18.7901130356845,
48.8923897204043));
#245652=CARTESIAN_POINT('Ctrl Pts',(-0.299298846525451,-18.9338407591616,
48.8897220129359));
#245653=CARTESIAN_POINT('Ctrl Pts',(2.80953007943239,-18.6465996294431,
48.8946381656922));
#245654=CARTESIAN_POINT('Ctrl Pts',(3.8764154200135,-18.4543383555579,48.8972171752653));
#245655=CARTESIAN_POINT('Ctrl Pts',(5.50794067431613,-18.0125170264222,
48.8998148730984));
#245656=CARTESIAN_POINT('Ctrl Pts',(6.08694510090193,-17.8251867263063,
48.900675244559));
#245657=CARTESIAN_POINT('Ctrl Pts',(8.96173883683681,-16.7386412676495,
48.9054512751102));
#245658=CARTESIAN_POINT('Ctrl Pts',(11.074173612709,-15.4226327317273,48.906550443708));
#245659=CARTESIAN_POINT('Ctrl Pts',(13.6524198350737,-13.0065729274401,
48.9200307774813));
#245660=CARTESIAN_POINT('Ctrl Pts',(14.3683269735399,-12.21108630627,48.9258048839514));
#245661=CARTESIAN_POINT('Ctrl Pts',(15.7651164176784,-10.3650190315182,
48.9398143656934));
#245662=CARTESIAN_POINT('Ctrl Pts',(16.4167377148857,-9.2985666785745,48.9475687780479));
#245663=CARTESIAN_POINT('Ctrl Pts',(17.9441487762816,-6.13032282089285,
48.9662416099275));
#245664=CARTESIAN_POINT('Ctrl Pts',(18.5520703798277,-3.92351349254181,
48.9781672402908));
#245665=CARTESIAN_POINT('Ctrl Pts',(18.8014875613248,-1.1091732382516,48.9963354831039));
#245666=CARTESIAN_POINT('Ctrl Pts',(18.8260000004463,-0.554659636476474,
49.0000730395611));
#245667=CARTESIAN_POINT('Ctrl Pts',(18.826,1.51490099631335E-8,49.0039158556248));
#245668=CARTESIAN_POINT('',(-6.94270500812859,17.6107146620015,49.1145069615316));
#245669=CARTESIAN_POINT('Origin',(-1.64142058687127,3.81707584939567,49.1146147823248));
#245670=CARTESIAN_POINT('',(-7.21775591367136,18.2467145603641,47.3936246426583));
#245671=CARTESIAN_POINT('Ctrl Pts',(-6.94270500812859,17.6107146620015,
49.1145069615316));
#245672=CARTESIAN_POINT('Ctrl Pts',(-6.96255479423374,17.6566163175451,
49.1137518806292));
#245673=CARTESIAN_POINT('Ctrl Pts',(-6.98216540100765,17.701962501786,49.1090489845709));
#245674=CARTESIAN_POINT('Ctrl Pts',(-7.00137522265392,17.7463798192067,
49.100840376565));
#245675=CARTESIAN_POINT('Ctrl Pts',(-7.02107004604105,17.7919185669389,
49.0924245209727));
#245676=CARTESIAN_POINT('Ctrl Pts',(-7.04034361305396,17.8364810037632,
49.0803236849139));
#245677=CARTESIAN_POINT('Ctrl Pts',(-7.05903844943024,17.8797034865278,
49.0649789374938));
#245678=CARTESIAN_POINT('Ctrl Pts',(-7.07801360652712,17.9235740711143,
49.0494041024406));
#245679=CARTESIAN_POINT('Ctrl Pts',(-7.09639260011895,17.9660643397567,
49.0304872686274));
#245680=CARTESIAN_POINT('Ctrl Pts',(-7.11402712533123,18.0068320400816,
49.0086544190984));
#245681=CARTESIAN_POINT('Ctrl Pts',(-7.13206680490961,18.0485363809785,
48.9863199584286));
#245682=CARTESIAN_POINT('Ctrl Pts',(-7.14932745056272,18.0884381762622,
48.9609339153091));
#245683=CARTESIAN_POINT('Ctrl Pts',(-7.16566664126836,18.1262089801578,
48.9329165198714));
#245684=CARTESIAN_POINT('Ctrl Pts',(-7.17232684143383,18.1416051597415,
48.9214960361344));
#245685=CARTESIAN_POINT('Ctrl Pts',(-7.1788341197349,18.1566476880373,48.9096379366359));
#245686=CARTESIAN_POINT('Ctrl Pts',(-7.18517956090618,18.1713160157401,
48.8973690577301));
#245687=CARTESIAN_POINT('Ctrl Pts',(-7.19974788719887,18.2049926314983,
48.8692012713902));
#245688=CARTESIAN_POINT('Ctrl Pts',(-7.21350279862047,18.236788590732,48.8387874211551));
#245689=CARTESIAN_POINT('Ctrl Pts',(-7.2263105903376,18.2663950423442,48.8064615384378));
#245690=CARTESIAN_POINT('Ctrl Pts',(-7.23878655324977,18.29523443952,48.7749731661415));
#245691=CARTESIAN_POINT('Ctrl Pts',(-7.25036370541654,18.3219960078535,
48.7416709986623));
#245692=CARTESIAN_POINT('Ctrl Pts',(-7.26093711579232,18.3464375144745,
48.7068719913803));
#245693=CARTESIAN_POINT('Ctrl Pts',(-7.27114558751444,18.3700354285172,
48.6732740632596));
#245694=CARTESIAN_POINT('Ctrl Pts',(-7.28041836099344,18.3914705581962,
48.638281181656));
#245695=CARTESIAN_POINT('Ctrl Pts',(-7.28867984953794,18.4105685778802,
48.6021806938878));
#245696=CARTESIAN_POINT('Ctrl Pts',(-7.29686259284255,18.4294845627974,
48.5664243016847));
#245697=CARTESIAN_POINT('Ctrl Pts',(-7.30405314496955,18.446107564172,48.5295815963423));
#245698=CARTESIAN_POINT('Ctrl Pts',(-7.31019803041427,18.4603144586589,
48.4919293347249));
#245699=CARTESIAN_POINT('Ctrl Pts',(-7.315049905768,18.4715319307882,48.4621998821913));
#245700=CARTESIAN_POINT('Ctrl Pts',(-7.31921575838215,18.4811640415604,
48.4321417198954));
#245701=CARTESIAN_POINT('Ctrl Pts',(-7.32273687966717,18.4893068823873,
48.4019452590812));
#245702=CARTESIAN_POINT('Ctrl Pts',(-7.32828586451582,18.5021393004485,
48.3543582292751));
#245703=CARTESIAN_POINT('Ctrl Pts',(-7.33227016770117,18.5113555155079,
48.3061291871766));
#245704=CARTESIAN_POINT('Ctrl Pts',(-7.33480910636455,18.5172311123738,
48.2578234253898));
#245705=CARTESIAN_POINT('Ctrl Pts',(-7.33734306858149,18.5230951927766,
48.2096123453058));
#245706=CARTESIAN_POINT('Ctrl Pts',(-7.33843733906787,18.5256317647602,
48.1613248629892));
#245707=CARTESIAN_POINT('Ctrl Pts',(-7.33820781202083,18.5251084040504,
48.1134716357062));
#245708=CARTESIAN_POINT('Ctrl Pts',(-7.33797851944926,18.5245855779846,
48.0656672933287));
#245709=CARTESIAN_POINT('Ctrl Pts',(-7.33642814388504,18.5210090924777,
48.0182963274664));
#245710=CARTESIAN_POINT('Ctrl Pts',(-7.33366932745606,18.514638930635,47.9718163677746));
#245711=CARTESIAN_POINT('Ctrl Pts',(-7.33091078179277,18.5082693939957,
47.9253409698866));
#245712=CARTESIAN_POINT('Ctrl Pts',(-7.32694404271224,18.499106751878,47.8797564029387));
#245713=CARTESIAN_POINT('Ctrl Pts',(-7.32187865920796,18.487403780338,47.8354686103114));
#245714=CARTESIAN_POINT('Ctrl Pts',(-7.31680425296501,18.4756799628238,
47.7911019298409));
#245715=CARTESIAN_POINT('Ctrl Pts',(-7.31062729479805,18.461406779768,47.7480366468594));
#245716=CARTESIAN_POINT('Ctrl Pts',(-7.30345469619506,18.4448308673183,
47.7066291235364));
#245717=CARTESIAN_POINT('Ctrl Pts',(-7.29626883055795,18.4282242946841,
47.665145009419));
#245718=CARTESIAN_POINT('Ctrl Pts',(-7.28808364652907,18.4093064853211,
47.6253247763899));
#245719=CARTESIAN_POINT('Ctrl Pts',(-7.27900327700663,18.3883176234578,
47.5874749991329));
#245720=CARTESIAN_POINT('Ctrl Pts',(-7.26988039789059,18.3672305025989,
47.5494480287953));
#245721=CARTESIAN_POINT('Ctrl Pts',(-7.25985394122699,18.3440529130458,
47.5134099968346));
#245722=CARTESIAN_POINT('Ctrl Pts',(-7.24902597094434,18.3190202351938,
47.4796197622772));
#245723=CARTESIAN_POINT('Ctrl Pts',(-7.2392340139945,18.2963826680903,47.4490625559426));
#245724=CARTESIAN_POINT('Ctrl Pts',(-7.22878654110276,18.2722279211982,
47.4203429045619));
#245725=CARTESIAN_POINT('Ctrl Pts',(-7.21775647684124,18.2467241575249,
47.3936161171649));
#245726=CARTESIAN_POINT('',(-6.95341315703569,18.3314501823419,47.3711798598005));
#245727=CARTESIAN_POINT('Ctrl Pts',(-7.2177522990314,18.2467024918832,47.3936316823674));
#245728=CARTESIAN_POINT('Ctrl Pts',(-7.21410147410431,18.2437094012079,
47.3895916829334));
#245729=CARTESIAN_POINT('Ctrl Pts',(-7.21004323757227,18.2420725698702,
47.3866585415537));
#245730=CARTESIAN_POINT('Ctrl Pts',(-7.20569355927081,18.241475221593,47.3845258255026));
#245731=CARTESIAN_POINT('Ctrl Pts',(-7.20039666232664,18.2407477902648,
47.3819286731731));
#245732=CARTESIAN_POINT('Ctrl Pts',(-7.19466704947819,18.2415609544938,
47.3805193705817));
#245733=CARTESIAN_POINT('Ctrl Pts',(-7.18869167830847,18.2432943336039,
47.3797995831028));
#245734=CARTESIAN_POINT('Ctrl Pts',(-7.1883026746569,18.2434071786112,47.3797527240961));
#245735=CARTESIAN_POINT('Ctrl Pts',(-7.18791262487669,18.2435239130958,
47.3797087997911));
#245736=CARTESIAN_POINT('Ctrl Pts',(-7.18752157894713,18.2436443620798,
47.3796676772008));
#245737=CARTESIAN_POINT('Ctrl Pts',(-7.17619120583576,18.247134315119,47.3784761693588));
#245738=CARTESIAN_POINT('Ctrl Pts',(-7.16402622930324,18.2537446990828,
47.3796341806132));
#245739=CARTESIAN_POINT('Ctrl Pts',(-7.15223063633626,18.2591863651463,
47.3799496078232));
#245740=CARTESIAN_POINT('Ctrl Pts',(-7.13141260290664,18.2687903576154,
47.3805063050763));
#245741=CARTESIAN_POINT('Ctrl Pts',(-7.11174642563355,18.2747586453577,
47.3784314370951));
#245742=CARTESIAN_POINT('Ctrl Pts',(-7.09324533931158,18.2806214013316,
47.3767308696356));
#245743=CARTESIAN_POINT('Ctrl Pts',(-7.09078082535836,18.2814023740621,
47.3765043384926));
#245744=CARTESIAN_POINT('Ctrl Pts',(-7.08833694914249,18.2821815430035,
47.3762843855706));
#245745=CARTESIAN_POINT('Ctrl Pts',(-7.08591372210421,18.2829673401775,
47.3760780275184));
#245746=CARTESIAN_POINT('Ctrl Pts',(-7.06701934656122,18.2890943545557,
47.3744690133924));
#245747=CARTESIAN_POINT('Ctrl Pts',(-7.0493856946287,18.295618558734,47.3736776111582));
#245748=CARTESIAN_POINT('Ctrl Pts',(-7.03048017868876,18.3029299091627,
47.3731195473019));
#245749=CARTESIAN_POINT('Ctrl Pts',(-7.01160201366852,18.3102306821409,
47.3725622908057));
#245750=CARTESIAN_POINT('Ctrl Pts',(-6.99145554626348,18.3183162713107,
47.3722386007086));
#245751=CARTESIAN_POINT('Ctrl Pts',(-6.96750981208668,18.3275308282313,
47.3715756425216));
#245752=CARTESIAN_POINT('Ctrl Pts',(-6.96310913535117,18.3292242524533,
47.3714538060121));
#245753=CARTESIAN_POINT('Ctrl Pts',(-6.95858011588191,18.3309556712123,
47.3713205241337));
#245754=CARTESIAN_POINT('Ctrl Pts',(-6.95390700502765,18.3327270153287,
47.3711722650459));
#245755=CARTESIAN_POINT('',(3.90218664358902,19.2133755689738,48.8500104092031));
#245756=CARTESIAN_POINT('Ctrl Pts',(-6.95341315703569,18.3314501823419,
47.3711798598005));
#245757=CARTESIAN_POINT('Ctrl Pts',(-6.95342649721312,18.331444841622,47.3711800529991));
#245758=CARTESIAN_POINT('Ctrl Pts',(-6.95343983738527,18.3314395008873,
47.3711802461976));
#245759=CARTESIAN_POINT('Ctrl Pts',(-6.95345317755149,18.3314341601381,
47.3711804393962));
#245760=CARTESIAN_POINT('Ctrl Pts',(-7.53246111619798,18.0996277394678,
47.3795659041008));
#245761=CARTESIAN_POINT('Ctrl Pts',(-8.10097009945607,17.8404150842973,
47.3876934581341));
#245762=CARTESIAN_POINT('Ctrl Pts',(-8.65641772425199,17.5549296590441,
47.3957063846733));
#245763=CARTESIAN_POINT('Ctrl Pts',(-9.21795967937456,17.2663119087844,
47.4038072284508));
#245764=CARTESIAN_POINT('Ctrl Pts',(-9.76615339480357,16.9508421993954,
47.4117910793351));
#245765=CARTESIAN_POINT('Ctrl Pts',(-10.2983478751838,16.6096406183011,
47.4198272363487));
#245766=CARTESIAN_POINT('Ctrl Pts',(-10.7992781596156,16.288483200539,47.4273913028073));
#245767=CARTESIAN_POINT('Ctrl Pts',(-11.286034655424,15.9445280011227,47.4350020849631));
#245768=CARTESIAN_POINT('Ctrl Pts',(-11.7563881087817,15.5786644856274,
47.4428151653419));
#245769=CARTESIAN_POINT('Ctrl Pts',(-11.7857439353065,15.5558301132719,
47.4433027974206));
#245770=CARTESIAN_POINT('Ctrl Pts',(-11.8150358584705,15.5329103875901,
47.4437912213859));
#245771=CARTESIAN_POINT('Ctrl Pts',(-11.8442633326033,15.5099055192276,
47.4442804765563));
#245772=CARTESIAN_POINT('Ctrl Pts',(-12.1502770787098,15.2690429009161,
47.4494030132084));
#245773=CARTESIAN_POINT('Ctrl Pts',(-12.449226170606,15.018847170416,47.4546165270749));
#245774=CARTESIAN_POINT('Ctrl Pts',(-12.7406897847615,14.7598296202411,
47.4599671166166));
#245775=CARTESIAN_POINT('Ctrl Pts',(-13.1749962104585,14.3738706842167,
47.4679399657351));
#245776=CARTESIAN_POINT('Ctrl Pts',(-13.5924447161944,13.9682355391477,
47.4759587139149));
#245777=CARTESIAN_POINT('Ctrl Pts',(-13.9914382012146,13.5446695718918,
47.4839711010823));
#245778=CARTESIAN_POINT('Ctrl Pts',(-14.3971372129784,13.1139851101548,
47.4921181452766));
#245779=CARTESIAN_POINT('Ctrl Pts',(-14.7837550712882,12.6647621771967,
47.5002585690536));
#245780=CARTESIAN_POINT('Ctrl Pts',(-15.149606882282,12.1988900813301,47.5083305532709));
#245781=CARTESIAN_POINT('Ctrl Pts',(-15.525034178631,11.7208246566423,47.516613806544));
#245782=CARTESIAN_POINT('Ctrl Pts',(-15.8785934520943,11.2252272873818,
47.5248249678787));
#245783=CARTESIAN_POINT('Ctrl Pts',(-16.2084680793237,10.7141945861279,
47.5328905524655));
#245784=CARTESIAN_POINT('Ctrl Pts',(-16.4842554755949,10.2869523357252,
47.5396336796689));
#245785=CARTESIAN_POINT('Ctrl Pts',(-16.7434881562877,9.84892256736392,
47.5462749264838));
#245786=CARTESIAN_POINT('Ctrl Pts',(-16.9851123839288,9.40135704426351,
47.5527680690502));
#245787=CARTESIAN_POINT('Ctrl Pts',(-17.2249165930787,8.95716277882214,
47.5592123024503));
#245788=CARTESIAN_POINT('Ctrl Pts',(-17.4475319604931,8.50358534835794,
47.5657175863238));
#245789=CARTESIAN_POINT('Ctrl Pts',(-17.6519595826519,8.04177542119945,
47.5722733725997));
#245790=CARTESIAN_POINT('Ctrl Pts',(-17.9334428302684,7.40589384753844,
47.5813002545451));
#245791=CARTESIAN_POINT('Ctrl Pts',(-18.1804435436099,6.75440185664534,
47.5904230795485));
#245792=CARTESIAN_POINT('Ctrl Pts',(-18.3921207892977,6.09115619560135,
47.5996090654507));
#245793=CARTESIAN_POINT('Ctrl Pts',(-18.6039891964819,5.42731157063635,
47.6088033470335));
#245794=CARTESIAN_POINT('Ctrl Pts',(-18.7804700078429,4.7516918466035,47.6180608444479));
#245795=CARTESIAN_POINT('Ctrl Pts',(-18.9206928095937,4.06820852131154,
47.6273434938395));
#245796=CARTESIAN_POINT('Ctrl Pts',(-19.0007846294231,3.67781963546511,
47.6326455151466));
#245797=CARTESIAN_POINT('Ctrl Pts',(-19.0690471143968,3.28486614690036,
47.637955652169));
#245798=CARTESIAN_POINT('Ctrl Pts',(-19.1253146290143,2.89008370584878,
47.6432661577077));
#245799=CARTESIAN_POINT('Ctrl Pts',(-19.2077629538564,2.31161225277205,
47.6510475976504));
#245800=CARTESIAN_POINT('Ctrl Pts',(-19.2645393703406,1.72911317061454,
47.6589656805848));
#245801=CARTESIAN_POINT('Ctrl Pts',(-19.2950682981733,1.14503411120212,
47.6669720572748));
#245802=CARTESIAN_POINT('Ctrl Pts',(-19.3261769223559,0.549864308589734,
47.6751304624726));
#245803=CARTESIAN_POINT('Ctrl Pts',(-19.3300313494836,-0.0469453473761173,
47.6833805157654));
#245804=CARTESIAN_POINT('Ctrl Pts',(-19.3060639643751,-0.642770910372799,
47.6916674422653));
#245805=CARTESIAN_POINT('Ctrl Pts',(-19.2982053023132,-0.838136058729329,
47.6943846412673));
#245806=CARTESIAN_POINT('Ctrl Pts',(-19.2873558231706,-1.03339518237701,
47.6971057780046));
#245807=CARTESIAN_POINT('Ctrl Pts',(-19.2734965831108,-1.22845520742855,
47.6998288470729));
#245808=CARTESIAN_POINT('Ctrl Pts',(-19.2313230908189,-1.82202039768714,
47.7081151118224));
#245809=CARTESIAN_POINT('Ctrl Pts',(-19.1612759813006,-2.41374281745145,
47.7164194690338));
#245810=CARTESIAN_POINT('Ctrl Pts',(-19.0641023365426,-3.00106961351232,
47.7246835517182));
#245811=CARTESIAN_POINT('Ctrl Pts',(-19.0097966355433,-3.3292984604917,
47.729301952154));
#245812=CARTESIAN_POINT('Ctrl Pts',(-18.9470198259465,-3.656154248116,47.7339077252229));
#245813=CARTESIAN_POINT('Ctrl Pts',(-18.8759093015194,-3.98119057869373,
47.7384903398991));
#245814=CARTESIAN_POINT('Ctrl Pts',(-18.6757338140724,-4.89616492933438,
47.751390359045));
#245815=CARTESIAN_POINT('Ctrl Pts',(-18.4091379722755,-5.797542961046,47.7636300044623));
#245816=CARTESIAN_POINT('Ctrl Pts',(-18.0791797899701,-6.67559998840353,
47.7756990309474));
#245817=CARTESIAN_POINT('Ctrl Pts',(-17.7111236977222,-7.65503997683457,
47.7891615815479));
#245818=CARTESIAN_POINT('Ctrl Pts',(-17.2642321316032,-8.60546569527913,
47.8024118264022));
#245819=CARTESIAN_POINT('Ctrl Pts',(-16.7427366612697,-9.51341470102819,
47.8161729631958));
#245820=CARTESIAN_POINT('Ctrl Pts',(-16.6210589783913,-9.7252614714721,
47.8193837739009));
#245821=CARTESIAN_POINT('Ctrl Pts',(-16.4953196723317,-9.93479580220953,
47.8226225604923));
#245822=CARTESIAN_POINT('Ctrl Pts',(-16.3655721901071,-10.1418466120474,
47.8258987784262));
#245823=CARTESIAN_POINT('Ctrl Pts',(-16.3225155513302,-10.2105563224387,
47.8269859897518));
#245824=CARTESIAN_POINT('Ctrl Pts',(-16.279017514741,-10.2789925365529,
47.8280773238434));
#245825=CARTESIAN_POINT('Ctrl Pts',(-16.2350827359925,-10.3471506760913,
47.8291731281675));
#245826=CARTESIAN_POINT('Ctrl Pts',(-15.8870833223579,-10.8870189369413,
47.8378527954631));
#245827=CARTESIAN_POINT('Ctrl Pts',(-15.5118326087556,-11.4091303404173,
47.8466506970037));
#245828=CARTESIAN_POINT('Ctrl Pts',(-15.1115663210239,-11.9113655890991,
47.855497381306));
#245829=CARTESIAN_POINT('Ctrl Pts',(-14.708949255221,-12.416550483168,47.8643960224982));
#245830=CARTESIAN_POINT('Ctrl Pts',(-14.2810212991589,-12.9016254438394,
47.8733439819587));
#245831=CARTESIAN_POINT('Ctrl Pts',(-13.8300239067028,-13.3643930482011,
47.8822679653466));
#245832=CARTESIAN_POINT('Ctrl Pts',(-13.3819763181409,-13.8241338641503,
47.891133580324));
#245833=CARTESIAN_POINT('Ctrl Pts',(-12.9111594887039,-14.2618584803939,
47.8999754955655));
#245834=CARTESIAN_POINT('Ctrl Pts',(-12.4197469921968,-14.6753674597171,
47.9087198438113));
#245835=CARTESIAN_POINT('Ctrl Pts',(-12.127738301018,-14.9210840760039,
47.9139159381407));
#245836=CARTESIAN_POINT('Ctrl Pts',(-11.8284568410142,-15.1582492477075,
47.9190775460618));
#245837=CARTESIAN_POINT('Ctrl Pts',(-11.5223558203536,-15.3863932163476,
47.9241889057911));
#245838=CARTESIAN_POINT('Ctrl Pts',(-11.0755722054162,-15.7193910835719,
47.9316494224929));
#245839=CARTESIAN_POINT('Ctrl Pts',(-10.6141830564979,-16.0332582023841,
47.9391572046614));
#245840=CARTESIAN_POINT('Ctrl Pts',(-10.1397827480087,-16.3263724798693,
47.9466921266228));
#245841=CARTESIAN_POINT('Ctrl Pts',(-9.97148085341806,-16.4303599506816,
47.9493652733704));
#245842=CARTESIAN_POINT('Ctrl Pts',(-9.80154174380537,-16.5317357701932,
47.9520418318329));
#245843=CARTESIAN_POINT('Ctrl Pts',(-9.63003775958106,-16.6304285863972,
47.9547208906679));
#245844=CARTESIAN_POINT('Ctrl Pts',(-9.14874057128474,-16.9073934345254,
47.9622392202882));
#245845=CARTESIAN_POINT('Ctrl Pts',(-8.65511706817053,-17.1632250040005,
47.96977726486));
#245846=CARTESIAN_POINT('Ctrl Pts',(-8.15130147436438,-17.3972628362904,
47.9773146485285));
#245847=CARTESIAN_POINT('Ctrl Pts',(-7.76309102438535,-17.577598525186,
47.9831225098603));
#245848=CARTESIAN_POINT('Ctrl Pts',(-7.36882998806963,-17.7449953819762,
47.988929970801));
#245849=CARTESIAN_POINT('Ctrl Pts',(-6.96950447582755,-17.8991699531546,
47.9947275956658));
#245850=CARTESIAN_POINT('Ctrl Pts',(-6.43079164112628,-18.1071602210743,
48.0025489214506));
#245851=CARTESIAN_POINT('Ctrl Pts',(-5.88286166968074,-18.2910842005424,
48.0103523500132));
#245852=CARTESIAN_POINT('Ctrl Pts',(-5.32814904645103,-18.4502945739288,
48.0181148667252));
#245853=CARTESIAN_POINT('Ctrl Pts',(-4.39498330998146,-18.7181263468378,
48.0311733664258));
#245854=CARTESIAN_POINT('Ctrl Pts',(-3.44167824151773,-18.9163186343544,
48.0442289069264));
#245855=CARTESIAN_POINT('Ctrl Pts',(-2.47892283964684,-19.0417155318544,
48.057299954188));
#245856=CARTESIAN_POINT('Ctrl Pts',(-1.87146353251058,-19.1208358487327,
48.065547250747));
#245857=CARTESIAN_POINT('Ctrl Pts',(-1.26024230372289,-19.1709747236799,
48.0738007177674));
#245858=CARTESIAN_POINT('Ctrl Pts',(-0.647949056995207,-19.1913298511769,
48.0820649508059));
#245859=CARTESIAN_POINT('Ctrl Pts',(0.0838638266172187,-19.2156582993991,
48.0919423620677));
#245860=CARTESIAN_POINT('Ctrl Pts',(0.817208473627628,-19.1974405464302,
48.10183515594));
#245861=CARTESIAN_POINT('Ctrl Pts',(1.54740293308716,-19.1376485031529,
48.1117510963535));
#245862=CARTESIAN_POINT('Ctrl Pts',(2.44360635292091,-19.064262800249,48.1239214156354));
#245863=CARTESIAN_POINT('Ctrl Pts',(3.33493994244366,-18.9282544699964,
48.1360369261215));
#245864=CARTESIAN_POINT('Ctrl Pts',(4.21259173282809,-18.731510789323,48.1481395611212));
#245865=CARTESIAN_POINT('Ctrl Pts',(5.06786064011151,-18.5397846917659,
48.1599335408348));
#245866=CARTESIAN_POINT('Ctrl Pts',(5.9101355510338,-18.2903820704243,48.1717153238294));
#245867=CARTESIAN_POINT('Ctrl Pts',(6.73127779544663,-17.985094730799,48.1835237160666));
#245868=CARTESIAN_POINT('Ctrl Pts',(7.23886087898921,-17.7963835905941,
48.1908229875195));
#245869=CARTESIAN_POINT('Ctrl Pts',(7.73836954518802,-17.5863197361815,
48.198132424561));
#245870=CARTESIAN_POINT('Ctrl Pts',(8.22788760493007,-17.3553344066086,
48.2054611179145));
#245871=CARTESIAN_POINT('Ctrl Pts',(8.3128970656691,-17.3152216101247,48.2067338151266));
#245872=CARTESIAN_POINT('Ctrl Pts',(8.39760618209668,-17.2744774633908,
48.2080069414898));
#245873=CARTESIAN_POINT('Ctrl Pts',(8.48200507856112,-17.233104128474,48.2092804916257));
#245874=CARTESIAN_POINT('Ctrl Pts',(9.37878463427439,-16.7934922086585,
48.2228125847316));
#245875=CARTESIAN_POINT('Ctrl Pts',(10.240539794869,-16.2828486857313,48.2363925086663));
#245876=CARTESIAN_POINT('Ctrl Pts',(11.0580662428082,-15.7091000524941,
48.2500138767331));
#245877=CARTESIAN_POINT('Ctrl Pts',(11.898099173897,-15.1195561333934,48.2640102407301));
#245878=CARTESIAN_POINT('Ctrl Pts',(12.6914350562746,-14.463384570905,48.2780503360412));
#245879=CARTESIAN_POINT('Ctrl Pts',(13.4280879348659,-13.7491300966518,
48.2921276346505));
#245880=CARTESIAN_POINT('Ctrl Pts',(13.5691013072684,-13.6124043264891,
48.2948223737996));
#245881=CARTESIAN_POINT('Ctrl Pts',(13.7080376140365,-13.4735500525974,
48.2975184780389));
#245882=CARTESIAN_POINT('Ctrl Pts',(13.8448267869249,-13.3326269979428,
48.3002159044693));
#245883=CARTESIAN_POINT('Ctrl Pts',(14.4327405398237,-12.7269460059279,
48.3118093227379));
#245884=CARTESIAN_POINT('Ctrl Pts',(14.9809814391638,-12.0831454531171,
48.3230891973271));
#245885=CARTESIAN_POINT('Ctrl Pts',(15.4839287156797,-11.4060981460692,
48.3342317910034));
#245886=CARTESIAN_POINT('Ctrl Pts',(15.5321509308621,-11.341183347931,48.3353001346947));
#245887=CARTESIAN_POINT('Ctrl Pts',(15.5799568080619,-11.2759629268143,
48.3363672142635));
#245888=CARTESIAN_POINT('Ctrl Pts',(15.6273414184122,-11.2104411830512,
48.3374331835625));
#245889=CARTESIAN_POINT('Ctrl Pts',(16.1345501332791,-10.5090911201455,
48.3488434054523));
#245890=CARTESIAN_POINT('Ctrl Pts',(16.5934872673701,-9.77321665530495,
48.3601268753205));
#245891=CARTESIAN_POINT('Ctrl Pts',(17.0012819516078,-9.01034835440707,
48.371469441333));
#245892=CARTESIAN_POINT('Ctrl Pts',(17.2477037611681,-8.54936297517191,
48.3783235170478));
#245893=CARTESIAN_POINT('Ctrl Pts',(17.4754516172754,-8.07852064908515,
48.385199072536));
#245894=CARTESIAN_POINT('Ctrl Pts',(17.6839012185823,-7.59948167282381,
48.3921359063705));
#245895=CARTESIAN_POINT('Ctrl Pts',(17.9119565582621,-7.07538666009062,
48.3997251844813));
#245896=CARTESIAN_POINT('Ctrl Pts',(18.1170487917692,-6.54107064630871,
48.4075142066684));
#245897=CARTESIAN_POINT('Ctrl Pts',(18.2982863619501,-5.99876071411336,
48.4153977713065));
#245898=CARTESIAN_POINT('Ctrl Pts',(18.4873002705438,-5.43318195551997,
48.423619595095));
#245899=CARTESIAN_POINT('Ctrl Pts',(18.650367932654,-4.85890958930739,48.4319441848033));
#245900=CARTESIAN_POINT('Ctrl Pts',(18.7865377016683,-4.27847879361966,
48.4402555858619));
#245901=CARTESIAN_POINT('Ctrl Pts',(18.9145983757509,-3.73261344118401,
48.4480720316842));
#245902=CARTESIAN_POINT('Ctrl Pts',(19.0188698033697,-3.18130214459461,
48.4558768022628));
#245903=CARTESIAN_POINT('Ctrl Pts',(19.0986116864623,-2.62664769034742,
48.463576814993));
#245904=CARTESIAN_POINT('Ctrl Pts',(19.1036611249777,-2.591525701056,48.4640643974195));
#245905=CARTESIAN_POINT('Ctrl Pts',(19.1086122239076,-2.55639030224054,
48.4645515610219));
#245906=CARTESIAN_POINT('Ctrl Pts',(19.1134648021306,-2.52124202581539,
48.4650382826756));
#245907=CARTESIAN_POINT('Ctrl Pts',(19.1231145288474,-2.45134696251394,
48.4660061662893));
#245908=CARTESIAN_POINT('Ctrl Pts',(19.1323746606975,-2.38140097580841,
48.4669723021795));
#245909=CARTESIAN_POINT('Ctrl Pts',(19.1412458584469,-2.31140852120038,
48.4679365092716));
#245910=CARTESIAN_POINT('Ctrl Pts',(19.2010407711058,-1.83963539334461,
48.47443559547));
#245911=CARTESIAN_POINT('Ctrl Pts',(19.2431636825042,-1.36575218901139,
48.4808468680828));
#245912=CARTESIAN_POINT('Ctrl Pts',(19.2678295746834,-0.891116211290286,
48.4871157943202));
#245913=CARTESIAN_POINT('Ctrl Pts',(19.299400053996,-0.283618002555943,
48.4951395464979));
#245914=CARTESIAN_POINT('Ctrl Pts',(19.3022766068022,0.325000555122058,
48.5031714095717));
#245915=CARTESIAN_POINT('Ctrl Pts',(19.2768824917794,0.932153267522677,
48.5112248383567));
#245916=CARTESIAN_POINT('Ctrl Pts',(19.2510388379738,1.55005408794317,48.5194208327939));
#245917=CARTESIAN_POINT('Ctrl Pts',(19.1959147704104,2.16643739468986,48.5276391669346));
#245918=CARTESIAN_POINT('Ctrl Pts',(19.1119049858149,2.77859697193629,48.5358938000715));
#245919=CARTESIAN_POINT('Ctrl Pts',(19.0264058388863,3.40160918284415,48.5442947749677));
#245920=CARTESIAN_POINT('Ctrl Pts',(18.9109877274707,4.020247354071,48.5527333514878));
#245921=CARTESIAN_POINT('Ctrl Pts',(18.7660134079885,4.6316678405835,48.5612239555486));
#245922=CARTESIAN_POINT('Ctrl Pts',(18.6624446077723,5.06846303604886,48.5672895930961));
#245923=CARTESIAN_POINT('Ctrl Pts',(18.5437904073568,5.50157484119643,48.5733817774148));
#245924=CARTESIAN_POINT('Ctrl Pts',(18.410166815624,5.92996583263461,48.5795056625081));
#245925=CARTESIAN_POINT('Ctrl Pts',(18.3172628075412,6.22781174154276,48.5837633947157));
#245926=CARTESIAN_POINT('Ctrl Pts',(18.21716165294,6.52337130120314,48.5879664663586));
#245927=CARTESIAN_POINT('Ctrl Pts',(18.1099066215262,6.81627278731496,48.5921298643109));
#245928=CARTESIAN_POINT('Ctrl Pts',(17.8371082609032,7.56125457681332,48.6027192802202));
#245929=CARTESIAN_POINT('Ctrl Pts',(17.5180271591639,8.28904017683751,48.6130531561082));
#245930=CARTESIAN_POINT('Ctrl Pts',(17.1561610259381,8.99456687582543,48.6233680916939));
#245931=CARTESIAN_POINT('Ctrl Pts',(16.8196702819005,9.65061943803836,48.632959705916));
#245932=CARTESIAN_POINT('Ctrl Pts',(16.4461847102613,10.2874247204012,48.6425349724122));
#245933=CARTESIAN_POINT('Ctrl Pts',(16.0385556102793,10.9009260426438,48.6522703488341));
#245934=CARTESIAN_POINT('Ctrl Pts',(15.7860389382429,11.2809757304346,48.6583011863165));
#245935=CARTESIAN_POINT('Ctrl Pts',(15.5204203962213,11.6520827786462,48.6643931881465));
#245936=CARTESIAN_POINT('Ctrl Pts',(15.2423862162544,12.0132878513544,48.6705853377883));
#245937=CARTESIAN_POINT('Ctrl Pts',(14.8573612991839,12.5134887733471,48.6791602975381));
#245938=CARTESIAN_POINT('Ctrl Pts',(14.4484740147479,12.9950123685069,48.6877067680298));
#245939=CARTESIAN_POINT('Ctrl Pts',(14.0175524477992,13.4554019065357,48.6962044752684));
#245940=CARTESIAN_POINT('Ctrl Pts',(13.6357388984921,13.8633252435443,48.7037337799276));
#245941=CARTESIAN_POINT('Ctrl Pts',(13.2366274037399,14.2546573891649,48.7112248304653));
#245942=CARTESIAN_POINT('Ctrl Pts',(12.8214926730613,14.6277235189505,48.7186658748963));
#245943=CARTESIAN_POINT('Ctrl Pts',(12.3569751636741,15.0451681137726,48.7269920764182));
#245944=CARTESIAN_POINT('Ctrl Pts',(11.8723968756864,15.4397422002416,48.7352555686689));
#245945=CARTESIAN_POINT('Ctrl Pts',(11.370485125044,15.8102076497116,48.7434436410135));
#245946=CARTESIAN_POINT('Ctrl Pts',(10.9873539181319,16.0930001418041,48.7496939550091));
#245947=CARTESIAN_POINT('Ctrl Pts',(10.5941224525966,16.3617455971059,48.7559003963293));
#245948=CARTESIAN_POINT('Ctrl Pts',(10.1919955782725,16.6159120512397,48.7620590796651));
#245949=CARTESIAN_POINT('Ctrl Pts',(9.73561467930795,16.9043700535038,48.7690486782637));
#245950=CARTESIAN_POINT('Ctrl Pts',(9.26750430043434,17.1739528802796,48.7762446755269));
#245951=CARTESIAN_POINT('Ctrl Pts',(8.78943059462068,17.4239163740061,48.7835346087412));
#245952=CARTESIAN_POINT('Ctrl Pts',(8.31771719739985,17.6705543450408,48.7907275564399));
#245953=CARTESIAN_POINT('Ctrl Pts',(7.83630435622178,17.8980918266149,48.7980119190167));
#245954=CARTESIAN_POINT('Ctrl Pts',(7.34685843885181,18.1058521330224,48.8052904333047));
#245955=CARTESIAN_POINT('Ctrl Pts',(6.86756815309471,18.3093015706274,48.8124179239408));
#245956=CARTESIAN_POINT('Ctrl Pts',(6.3805750612949,18.4937863925235,48.8195397434879));
#245957=CARTESIAN_POINT('Ctrl Pts',(5.88740819363643,18.6587032653827,48.8265756803184));
#245958=CARTESIAN_POINT('Ctrl Pts',(5.40985510271372,18.8183988320236,48.8333888577666));
#245959=CARTESIAN_POINT('Ctrl Pts',(4.92651315410744,18.9597462795353,48.8401214315759));
#245960=CARTESIAN_POINT('Ctrl Pts',(4.43873301309491,19.0822227139495,48.8467120697819));
#245961=CARTESIAN_POINT('Ctrl Pts',(4.26007112711466,19.1270828239063,48.8491260586935));
#245962=CARTESIAN_POINT('Ctrl Pts',(4.0808134394544,19.1694114704782,48.8515211256718));
#245963=CARTESIAN_POINT('Ctrl Pts',(3.90103241331735,19.2092191511085,48.8538946976933));
#245964=CARTESIAN_POINT('',(3.81294511100724,19.2306840228889,48.8519186460178));
#245965=CARTESIAN_POINT('Origin',(1.83608192288025,4.2891994969404,48.0786978815773));
#245966=CARTESIAN_POINT('',(3.66044541232774,18.572561661146,49.1146147822607));
#245967=CARTESIAN_POINT('Origin',(3.6600753902819,18.5726046273427,48.1145124420343));
#245968=CARTESIAN_POINT('',(6.75460437913756,17.5725238847849,49.1146147823148));
#245969=CARTESIAN_POINT('Origin',(1.13774255876786,4.48377044866181,49.1146147823166));
#245970=CARTESIAN_POINT('Ctrl Pts',(18.826,1.51490096855778E-8,49.0039158556248));
#245971=CARTESIAN_POINT('Ctrl Pts',(18.8259999997969,0.252395826140214,
49.0056645147782));
#245972=CARTESIAN_POINT('Ctrl Pts',(18.8209242839684,0.504821888286474,
49.0074336668621));
#245973=CARTESIAN_POINT('Ctrl Pts',(18.7192608346751,3.03064972536073,49.0252327936139));
#245974=CARTESIAN_POINT('Ctrl Pts',(18.2163238069557,5.26889246785252,49.0393790242162));
#245975=CARTESIAN_POINT('Ctrl Pts',(16.4949825417864,9.31948301842372,49.0672733885514));
#245976=CARTESIAN_POINT('Ctrl Pts',(15.3381622603414,11.121066377521,49.0796874189715));
#245977=CARTESIAN_POINT('Ctrl Pts',(12.7886268116848,13.9144569067005,49.0978994995453));
#245978=CARTESIAN_POINT('Ctrl Pts',(11.5156055117994,14.9850597172767,49.1049420522522));
#245979=CARTESIAN_POINT('Ctrl Pts',(9.05713651173466,16.5521078002692,49.1126085608261));
#245980=CARTESIAN_POINT('Ctrl Pts',(7.93001602738218,17.1207139616015,49.1146152210586));
#245981=CARTESIAN_POINT('Ctrl Pts',(6.75460437913756,17.5725238847849,49.1146147823248));
#245982=CARTESIAN_POINT('Origin',(-0.395029887002824,0.0307792269662212,
49.1146147823248));
#245983=CARTESIAN_POINT('',(17.526,-1.07315799009282E-15,49.1146147823248));
#245984=CARTESIAN_POINT('Origin',(-6.93889390390723E-15,1.07315799009283E-15,
49.1146147823248));
#245985=CARTESIAN_POINT('',(-15.3010816347313,-7.54132781358888E-15,49.1146147823248));
#245986=CARTESIAN_POINT('Origin',(-5.95931890858202E-15,-7.54132781358888E-15,
49.1146147823248));
#245987=CARTESIAN_POINT('Origin',(-5.95931890858202E-15,-7.54132781358888E-15,
48.661531739038));
#245988=CARTESIAN_POINT('',(-15.1928926243278,-7.07575916550696E-15,48.6353547907301));
#245989=CARTESIAN_POINT('',(15.1928926243279,-1.86059273221725E-15,48.6353547907301));
#245990=CARTESIAN_POINT('Origin',(-6.66133814775094E-15,-5.98108305708215E-15,
48.6353547907301));
#245991=CARTESIAN_POINT('Origin',(-6.66133814775094E-15,-5.98108305708215E-15,
48.6353547907301));
#245992=CARTESIAN_POINT('Origin',(-16.1925499493034,-9.52434326013369E-15,
48.661531739038));
#245993=CARTESIAN_POINT('Origin',(-35.56,3.48656943717252E-15,5.85));
#245994=CARTESIAN_POINT('',(-29.826890756305,-8.98704948244189,6.35));
#245995=CARTESIAN_POINT('',(-30.0957983193378,-8.56551808083491,5.85));
#245996=CARTESIAN_POINT('Origin',(-29.826890756305,-8.98704948244189,5.85));
#245997=CARTESIAN_POINT('',(-29.8268907563025,8.98704948244032,6.35));
#245998=CARTESIAN_POINT('Origin',(-35.56,3.48656943717252E-15,6.35));
#245999=CARTESIAN_POINT('',(-30.0957983193278,8.56551808082495,5.85));
#246000=CARTESIAN_POINT('Origin',(-29.8268907563025,8.98704948244032,5.85));
#246001=CARTESIAN_POINT('Origin',(-35.56,3.48656943717252E-15,5.85));
#246002=CARTESIAN_POINT('Origin',(-29.7542857142857,-9.10086296087646,-4.44089209850063E-15));
#246003=CARTESIAN_POINT('',(-30.3615160349954,-9.28659485804721,5.85));
#246004=CARTESIAN_POINT('Origin',(-29.7542857142857,-9.10086296087646,5.85));
#246005=CARTESIAN_POINT('',(-30.0957983193378,-8.56551808083491,2.3175));
#246006=CARTESIAN_POINT('',(-30.0957983193378,-8.56551808083491,-4.44089209850063E-15));
#246007=CARTESIAN_POINT('',(-30.3615160349954,-9.28659485804721,2.3175));
#246008=CARTESIAN_POINT('Origin',(-29.7542857142857,-9.10086296087646,2.3175));
#246009=CARTESIAN_POINT('',(-30.3615160349954,-9.28659485804721,-4.44089209850063E-15));
#246010=CARTESIAN_POINT('Origin',(-7.16418377501201E-16,-8.68274580595473E-16,
5.85));
#246011=CARTESIAN_POINT('',(30.3615160349954,-9.28659485804722,5.85));
#246012=CARTESIAN_POINT('',(29.8833819241963,-9.14034926972793,6.35));
#246013=CARTESIAN_POINT('Origin',(29.8833819241963,-9.14034926972793,5.85));
#246014=CARTESIAN_POINT('',(-29.8833819241978,-9.14034926972301,6.35));
#246015=CARTESIAN_POINT('Origin',(-7.77650717458569E-16,-8.68274580595473E-16,
6.35));
#246016=CARTESIAN_POINT('Origin',(-29.8833819241978,-9.14034926972301,5.85));
#246017=CARTESIAN_POINT('Origin',(-7.16418377501201E-16,-8.68274580595473E-16,
5.85));
#246018=CARTESIAN_POINT('Origin',(-7.77650717458569E-16,6.80585665812387E-16,
6.35));
#246019=CARTESIAN_POINT('Origin',(-29.7542857142857,-9.10086296087646,6.35));
#246020=CARTESIAN_POINT('',(29.8268907563025,-8.98704948244032,6.35));
#246021=CARTESIAN_POINT('Origin',(29.7542857142857,-9.10086296087647,6.35));
#246022=CARTESIAN_POINT('',(29.8268907563148,8.98704948244813,6.35));
#246023=CARTESIAN_POINT('Origin',(35.56,-5.22311859836346E-15,6.35));
#246024=CARTESIAN_POINT('',(29.8833819241978,9.14034926972301,6.35));
#246025=CARTESIAN_POINT('Origin',(29.7542857142857,9.10086296087646,6.35));
#246026=CARTESIAN_POINT('',(-29.8833819241963,9.14034926972793,6.35));
#246027=CARTESIAN_POINT('Origin',(-7.77650717458569E-16,-8.68274580595473E-16,
6.35));
#246028=CARTESIAN_POINT('Origin',(-29.7542857142857,9.10086296087647,6.35));
#246029=CARTESIAN_POINT('',(21.082,1.71352580136698E-15,6.35000000001));
#246030=CARTESIAN_POINT('Origin',(-7.77650717459794E-16,-8.68274580595473E-16,
6.35000000001));
#246031=CARTESIAN_POINT('Ctrl Pts',(-30.3615160349764,9.28659485806677,
5.85));
#246032=CARTESIAN_POINT('Ctrl Pts',(-30.5026785714491,8.82507923480236,
5.84999999999999));
#246033=CARTESIAN_POINT('Ctrl Pts',(-30.0957983193277,8.56551808082487,
5.85));
#246034=CARTESIAN_POINT('Ctrl Pts',(-30.3615160349764,9.28659485806675,
6.35000000000003));
#246035=CARTESIAN_POINT('Ctrl Pts',(-30.5026785714491,8.82507923480236,
6.35000000000002));
#246036=CARTESIAN_POINT('Ctrl Pts',(-30.0957983193277,8.56551808082488,
6.35000000000003));
#246037=CARTESIAN_POINT('Ctrl Pts',(-29.8833819241963,9.14034926972793,
6.35000000000002));
#246038=CARTESIAN_POINT('Ctrl Pts',(-29.9133928571472,9.04223177501821,
6.35000000000001));
#246039=CARTESIAN_POINT('Ctrl Pts',(-29.8268907563025,8.98704948244033,
6.35000000000002));
#246040=CARTESIAN_POINT('',(-30.3615160349954,9.28659485804722,5.85));
#246041=CARTESIAN_POINT('Origin',(-29.8833819241963,9.14034926972793,5.85));
#246042=CARTESIAN_POINT('Origin',(-29.7542857142857,9.10086296087647,5.85));
#246043=CARTESIAN_POINT('Origin',(-35.56,3.48656943717252E-15,-4.44089209850063E-15));
#246044=CARTESIAN_POINT('',(-30.0957983193278,8.56551808082495,2.3175));
#246045=CARTESIAN_POINT('',(-30.0957983193278,8.56551808082495,-4.48271533036395E-15));
#246046=CARTESIAN_POINT('Origin',(-35.56,3.48656943717252E-15,2.3175));
#246047=CARTESIAN_POINT('Ctrl Pts',(-30.3615160349835,-9.28659485804362,
2.3175));
#246048=CARTESIAN_POINT('Ctrl Pts',(-30.5026785714299,-8.82507923480255,
2.3175));
#246049=CARTESIAN_POINT('Ctrl Pts',(-30.0957983193395,-8.56551808083232,
2.3175));
#246050=CARTESIAN_POINT('Ctrl Pts',(-30.3615160349835,-9.28659485804362,
1.99999999999994));
#246051=CARTESIAN_POINT('Ctrl Pts',(-30.5026785714299,-8.82507923480256,
1.99999999999994));
#246052=CARTESIAN_POINT('Ctrl Pts',(-30.0957983193394,-8.56551808083234,
1.99999999999994));
#246053=CARTESIAN_POINT('Ctrl Pts',(-30.0579008746346,-9.19372890946,2.00000000000001));
#246054=CARTESIAN_POINT('Ctrl Pts',(-30.1284821428578,-8.96297109783954,
2.00000000000001));
#246055=CARTESIAN_POINT('Ctrl Pts',(-29.9250420168126,-8.83319052085446,
2.00000000000001));
#246056=CARTESIAN_POINT('',(-30.0579008746346,-9.19372890946001,2.));
#246057=CARTESIAN_POINT('Origin',(-30.0579008746346,-9.19372890946001,2.3175));
#246058=CARTESIAN_POINT('',(-29.9250420168188,-8.83319052085837,2.));
#246059=CARTESIAN_POINT('Origin',(-29.9250420168188,-8.83319052085837,2.3175));
#246060=CARTESIAN_POINT('Origin',(-29.7542857142857,-9.10086296087646,2.));
#246061=CARTESIAN_POINT('Origin',(0.,-8.68274580595473E-16,0.));
#246062=CARTESIAN_POINT('',(30.3615160349954,-9.28659485804722,2.3175));
#246063=CARTESIAN_POINT('Origin',(-2.83811895702399E-16,-8.68274580595473E-16,
2.3175));
#246064=CARTESIAN_POINT('',(30.3615160349954,-9.28659485804722,4.44089209850063E-15));
#246065=CARTESIAN_POINT('Ctrl Pts',(30.3615160349764,-9.28659485806686,
5.85));
#246066=CARTESIAN_POINT('Ctrl Pts',(30.5026785714493,-8.82507923480219,
5.85));
#246067=CARTESIAN_POINT('Ctrl Pts',(30.0957983193275,-8.56551808082473,
5.85));
#246068=CARTESIAN_POINT('Ctrl Pts',(30.3615160349764,-9.28659485806686,
6.35000000000008));
#246069=CARTESIAN_POINT('Ctrl Pts',(30.5026785714493,-8.82507923480219,
6.35000000000008));
#246070=CARTESIAN_POINT('Ctrl Pts',(30.0957983193275,-8.56551808082473,
6.35000000000008));
#246071=CARTESIAN_POINT('Ctrl Pts',(29.8833819241963,-9.14034926972793,
6.35000000000001));
#246072=CARTESIAN_POINT('Ctrl Pts',(29.9133928571472,-9.0422317750182,6.35000000000001));
#246073=CARTESIAN_POINT('Ctrl Pts',(29.8268907563025,-8.98704948244035,
6.35000000000001));
#246074=CARTESIAN_POINT('',(30.0957983193278,-8.56551808082496,5.85));
#246075=CARTESIAN_POINT('Origin',(29.8268907563025,-8.98704948244032,5.85));
#246076=CARTESIAN_POINT('Origin',(29.7542857142857,-9.10086296087647,5.85));
#246077=CARTESIAN_POINT('Origin',(0.,-8.68274580595473E-16,0.));
#246078=CARTESIAN_POINT('',(21.082,-8.68274580595473E-16,19.05000000001));
#246079=CARTESIAN_POINT('Origin',(-2.33295215237693E-15,-8.68274580595473E-16,
19.05000000001));
#246080=CARTESIAN_POINT('',(21.082,1.71352580136698E-15,2.58180038196244E-15));
#246081=CARTESIAN_POINT('',(-1.3608887555525E-15,21.082,11.1125));
#246082=CARTESIAN_POINT('',(-2.51268331857348E-15,21.082,17.4625));
#246083=CARTESIAN_POINT('Ctrl Pts',(-1.80411241501588E-15,21.082,11.1125));
#246084=CARTESIAN_POINT('Ctrl Pts',(-0.399309842545756,21.082,11.1125));
#246085=CARTESIAN_POINT('Ctrl Pts',(-0.824823577037813,21.06949956138,11.1924263998573));
#246086=CARTESIAN_POINT('Ctrl Pts',(-1.60690131142137,21.0243195818962,
11.516636840609));
#246087=CARTESIAN_POINT('Ctrl Pts',(-1.96351556276051,20.9922726126924,
11.7608875022259));
#246088=CARTESIAN_POINT('Ctrl Pts',(-2.52661748715025,20.9319638287042,
12.3239894266157));
#246089=CARTESIAN_POINT('Ctrl Pts',(-2.77086423502281,20.899756733966,12.6806015254837));
#246090=CARTESIAN_POINT('Ctrl Pts',(-3.09507182779427,20.8542094262318,
13.4626719054008));
#246091=CARTESIAN_POINT('Ctrl Pts',(-3.175,20.8415474233561,13.8881830812054));
#246092=CARTESIAN_POINT('Ctrl Pts',(-3.175,20.8415474233561,14.6868169187946));
#246093=CARTESIAN_POINT('Ctrl Pts',(-3.09507182779427,20.8542094262318,
15.1123280945992));
#246094=CARTESIAN_POINT('Ctrl Pts',(-2.77086423502281,20.899756733966,15.8943984745163));
#246095=CARTESIAN_POINT('Ctrl Pts',(-2.52661748715025,20.9319638287042,
16.2510105733843));
#246096=CARTESIAN_POINT('Ctrl Pts',(-1.96351556276052,20.9922726126924,
16.8141124977741));
#246097=CARTESIAN_POINT('Ctrl Pts',(-1.60690131142137,21.0243195818962,
17.058363159391));
#246098=CARTESIAN_POINT('Ctrl Pts',(-0.824823577037813,21.06949956138,17.3825736001427));
#246099=CARTESIAN_POINT('Ctrl Pts',(-0.399309842545757,21.082,17.4625));
#246100=CARTESIAN_POINT('Ctrl Pts',(-2.56739074444567E-15,21.082,17.4625));
#246101=CARTESIAN_POINT('Ctrl Pts',(-2.4980018054066E-15,21.082,17.4625));
#246102=CARTESIAN_POINT('Ctrl Pts',(0.399309842545752,21.082,17.4625));
#246103=CARTESIAN_POINT('Ctrl Pts',(0.824823577037809,21.06949956138,17.3825736001427));
#246104=CARTESIAN_POINT('Ctrl Pts',(1.60690131142136,21.0243195818962,17.058363159391));
#246105=CARTESIAN_POINT('Ctrl Pts',(1.96351556276051,20.9922726126924,16.8141124977741));
#246106=CARTESIAN_POINT('Ctrl Pts',(2.52661748715025,20.9319638287042,16.2510105733843));
#246107=CARTESIAN_POINT('Ctrl Pts',(2.7708642350228,20.899756733966,15.8943984745163));
#246108=CARTESIAN_POINT('Ctrl Pts',(3.09507182779426,20.8542094262318,15.1123280945992));
#246109=CARTESIAN_POINT('Ctrl Pts',(3.175,20.8415474233561,14.6868169187946));
#246110=CARTESIAN_POINT('Ctrl Pts',(3.175,20.8415474233561,14.2875));
#246111=CARTESIAN_POINT('Ctrl Pts',(3.175,20.8415474233561,13.8881830812054));
#246112=CARTESIAN_POINT('Ctrl Pts',(3.09507182779426,20.8542094262318,13.4626719054008));
#246113=CARTESIAN_POINT('Ctrl Pts',(2.7708642350228,20.899756733966,12.6806015254837));
#246114=CARTESIAN_POINT('Ctrl Pts',(2.52661748715025,20.9319638287042,12.3239894266157));
#246115=CARTESIAN_POINT('Ctrl Pts',(1.96351556276051,20.9922726126924,11.7608875022259));
#246116=CARTESIAN_POINT('Ctrl Pts',(1.60690131142137,21.0243195818962,11.516636840609));
#246117=CARTESIAN_POINT('Ctrl Pts',(0.824823577037809,21.06949956138,11.1924263998573));
#246118=CARTESIAN_POINT('Ctrl Pts',(0.399309842545752,21.082,11.1125));
#246119=CARTESIAN_POINT('Ctrl Pts',(-1.87350135405495E-15,21.082,11.1125));
#246120=CARTESIAN_POINT('',(-1.3608887555525E-15,-21.082,11.1125));
#246121=CARTESIAN_POINT('',(-1.77691326464883E-15,-21.082,17.4625));
#246122=CARTESIAN_POINT('Ctrl Pts',(-1.66533453693773E-15,-21.082,11.1125));
#246123=CARTESIAN_POINT('Ctrl Pts',(0.399309842545753,-21.082,11.1125));
#246124=CARTESIAN_POINT('Ctrl Pts',(0.824823577037809,-21.06949956138,11.1924263998573));
#246125=CARTESIAN_POINT('Ctrl Pts',(1.60690131142137,-21.0243195818962,
11.516636840609));
#246126=CARTESIAN_POINT('Ctrl Pts',(1.96351556276051,-20.9922726126924,
11.7608875022259));
#246127=CARTESIAN_POINT('Ctrl Pts',(2.52661748715025,-20.9319638287042,
12.3239894266157));
#246128=CARTESIAN_POINT('Ctrl Pts',(2.77086423502281,-20.899756733966,12.6806015254837));
#246129=CARTESIAN_POINT('Ctrl Pts',(3.09507182779426,-20.8542094262318,
13.4626719054008));
#246130=CARTESIAN_POINT('Ctrl Pts',(3.175,-20.8415474233561,13.8881830812054));
#246131=CARTESIAN_POINT('Ctrl Pts',(3.175,-20.8415474233561,14.6868169187946));
#246132=CARTESIAN_POINT('Ctrl Pts',(3.09507182779426,-20.8542094262318,
15.1123280945992));
#246133=CARTESIAN_POINT('Ctrl Pts',(2.77086423502281,-20.899756733966,15.8943984745163));
#246134=CARTESIAN_POINT('Ctrl Pts',(2.52661748715025,-20.9319638287042,
16.2510105733843));
#246135=CARTESIAN_POINT('Ctrl Pts',(1.96351556276051,-20.9922726126924,
16.8141124977741));
#246136=CARTESIAN_POINT('Ctrl Pts',(1.60690131142137,-21.0243195818962,
17.058363159391));
#246137=CARTESIAN_POINT('Ctrl Pts',(0.824823577037809,-21.06949956138,17.3825736001427));
#246138=CARTESIAN_POINT('Ctrl Pts',(0.399309842545752,-21.082,17.4625));
#246139=CARTESIAN_POINT('Ctrl Pts',(-1.66533453693773E-15,-21.082,17.4625));
#246140=CARTESIAN_POINT('Ctrl Pts',(-1.80411241501588E-15,-21.082,17.4625));
#246141=CARTESIAN_POINT('Ctrl Pts',(-0.399309842545756,-21.082,17.4625));
#246142=CARTESIAN_POINT('Ctrl Pts',(-0.824823577037813,-21.06949956138,
17.3825736001427));
#246143=CARTESIAN_POINT('Ctrl Pts',(-1.60690131142137,-21.0243195818962,
17.058363159391));
#246144=CARTESIAN_POINT('Ctrl Pts',(-1.96351556276051,-20.9922726126924,
16.8141124977741));
#246145=CARTESIAN_POINT('Ctrl Pts',(-2.52661748715025,-20.9319638287042,
16.2510105733843));
#246146=CARTESIAN_POINT('Ctrl Pts',(-2.77086423502281,-20.899756733966,
15.8943984745163));
#246147=CARTESIAN_POINT('Ctrl Pts',(-3.09507182779427,-20.8542094262318,
15.1123280945992));
#246148=CARTESIAN_POINT('Ctrl Pts',(-3.175,-20.8415474233561,14.6868169187946));
#246149=CARTESIAN_POINT('Ctrl Pts',(-3.175,-20.8415474233561,14.2875));
#246150=CARTESIAN_POINT('Ctrl Pts',(-3.175,-20.8415474233561,13.8881830812054));
#246151=CARTESIAN_POINT('Ctrl Pts',(-3.09507182779427,-20.8542094262318,
13.4626719054008));
#246152=CARTESIAN_POINT('Ctrl Pts',(-2.77086423502281,-20.899756733966,
12.6806015254837));
#246153=CARTESIAN_POINT('Ctrl Pts',(-2.52661748715025,-20.9319638287042,
12.3239894266157));
#246154=CARTESIAN_POINT('Ctrl Pts',(-1.96351556276051,-20.9922726126924,
11.7608875022259));
#246155=CARTESIAN_POINT('Ctrl Pts',(-1.60690131142137,-21.0243195818962,
11.516636840609));
#246156=CARTESIAN_POINT('Ctrl Pts',(-0.824823577037813,-21.06949956138,
11.1924263998573));
#246157=CARTESIAN_POINT('Ctrl Pts',(-0.399309842545756,-21.082,11.1125));
#246158=CARTESIAN_POINT('Ctrl Pts',(-1.52655665885959E-15,-21.082,11.1125));
#246159=CARTESIAN_POINT('Origin',(35.56,-5.22311859836346E-15,5.85));
#246160=CARTESIAN_POINT('',(30.0957983193378,8.56551808083491,5.85));
#246161=CARTESIAN_POINT('Origin',(29.8268907563148,8.98704948244813,5.85));
#246162=CARTESIAN_POINT('Origin',(35.56,-5.22311859836346E-15,5.85));
#246163=CARTESIAN_POINT('Ctrl Pts',(30.0957983193394,8.56551808083236,5.85));
#246164=CARTESIAN_POINT('Ctrl Pts',(30.50267857143,8.82507923480266,5.84999999999999));
#246165=CARTESIAN_POINT('Ctrl Pts',(30.3615160349834,9.28659485804381,5.85));
#246166=CARTESIAN_POINT('Ctrl Pts',(30.0957983193394,8.56551808083236,6.35000000000006));
#246167=CARTESIAN_POINT('Ctrl Pts',(30.50267857143,8.82507923480266,6.35000000000005));
#246168=CARTESIAN_POINT('Ctrl Pts',(30.3615160349834,9.2865948580438,6.35000000000006));
#246169=CARTESIAN_POINT('Ctrl Pts',(29.826890756305,8.98704948244196,6.34999999999999));
#246170=CARTESIAN_POINT('Ctrl Pts',(29.9133928571431,9.04223177501828,6.34999999999999));
#246171=CARTESIAN_POINT('Ctrl Pts',(29.8833819241978,9.14034926972301,6.34999999999999));
#246172=CARTESIAN_POINT('',(30.3615160349954,9.28659485804721,5.85));
#246173=CARTESIAN_POINT('Origin',(29.8833819241978,9.14034926972301,5.85));
#246174=CARTESIAN_POINT('Origin',(29.7542857142857,9.10086296087646,5.85));
#246175=CARTESIAN_POINT('Origin',(-7.16418377501201E-16,-8.68274580595473E-16,
5.85));
#246176=CARTESIAN_POINT('Origin',(-7.16418377501201E-16,-8.68274580595473E-16,
5.85));
#246177=CARTESIAN_POINT('Origin',(-29.7542857142857,9.10086296087647,-4.44089209850063E-15));
#246178=CARTESIAN_POINT('',(-30.3615160349954,9.28659485804722,2.3175));
#246179=CARTESIAN_POINT('',(-30.3615160349954,9.28659485804722,-4.44089209850063E-15));
#246180=CARTESIAN_POINT('Origin',(-29.7542857142857,9.10086296087647,2.3175));
#246181=CARTESIAN_POINT('Origin',(-35.56,3.48656943717252E-15,2.3175));
#246182=CARTESIAN_POINT('',(-29.9250420168067,8.83319052085071,2.));
#246183=CARTESIAN_POINT('Origin',(-29.9250420168067,8.83319052085071,2.3175));
#246184=CARTESIAN_POINT('Origin',(-35.56,3.48656943717252E-15,2.));
#246185=CARTESIAN_POINT('Origin',(-2.83811895702399E-16,-8.68274580595473E-16,
2.3175));
#246186=CARTESIAN_POINT('',(30.0579008746336,-9.19372890946314,2.));
#246187=CARTESIAN_POINT('Origin',(30.0579008746336,-9.19372890946314,2.3175));
#246188=CARTESIAN_POINT('Origin',(-2.44929359829471E-16,-8.68274580595473E-16,
2.));
#246189=CARTESIAN_POINT('Origin',(-2.44929359829471E-16,-8.68274580595473E-16,
2.));
#246190=CARTESIAN_POINT('',(30.0579008746336,9.19372890946312,2.));
#246191=CARTESIAN_POINT('',(-30.0579008746336,9.19372890946314,2.));
#246192=CARTESIAN_POINT('Origin',(-2.44929359829471E-16,-8.68274580595473E-16,
2.));
#246193=CARTESIAN_POINT('',(29.9250420168188,8.83319052085837,2.));
#246194=CARTESIAN_POINT('Origin',(29.7542857142857,9.10086296087646,2.));
#246195=CARTESIAN_POINT('',(29.9250420168067,-8.83319052085071,2.));
#246196=CARTESIAN_POINT('Origin',(35.56,-5.22311859836346E-15,2.));
#246197=CARTESIAN_POINT('Origin',(29.7542857142857,-9.10086296087647,2.));
#246198=CARTESIAN_POINT('Origin',(-29.7542857142857,9.10086296087647,2.));
#246199=CARTESIAN_POINT('',(16.4140823672291,-2.01014534319682E-15,1.99999999999998));
#246200=CARTESIAN_POINT('Origin',(-2.44929359829469E-16,0.,2.));
#246201=CARTESIAN_POINT('Origin',(29.7542857142857,-9.10086296087647,4.44089209850063E-15));
#246202=CARTESIAN_POINT('',(30.0957983193278,-8.56551808082496,2.3175));
#246203=CARTESIAN_POINT('Origin',(29.7542857142857,-9.10086296087647,2.3175));
#246204=CARTESIAN_POINT('',(30.0957983193278,-8.56551808082496,4.48271533036395E-15));
#246205=CARTESIAN_POINT('Origin',(-1.74971411428178E-15,31.75200000001,
14.2875));
#246206=CARTESIAN_POINT('',(-1.74971411428178E-15,-23.7719216574812,17.4625));
#246207=CARTESIAN_POINT('',(-1.74971411428178E-15,31.75200000001,17.4625));
#246208=CARTESIAN_POINT('Origin',(-1.74971411428178E-15,-23.7719216574812,
14.2875));
#246209=CARTESIAN_POINT('Origin',(-1.74971411428178E-15,-31.75200000001,
14.2875));
#246210=CARTESIAN_POINT('',(-2.52736483174035E-15,23.7719216574812,17.4625));
#246211=CARTESIAN_POINT('',(-2.52736483174035E-15,-31.75200000001,17.4625));
#246212=CARTESIAN_POINT('Origin',(-1.74971411428178E-15,23.7719216574812,
14.2875));
#246213=CARTESIAN_POINT('Origin',(-2.72177751110622E-15,-8.68274580595473E-16,
22.22500000001));
#246214=CARTESIAN_POINT('',(19.2,-8.68274580595473E-16,22.22500000001));
#246215=CARTESIAN_POINT('',(19.2,-3.21959643495839E-15,22.22500000001));
#246216=CARTESIAN_POINT('',(-19.2,-4.0143450320445E-15,22.22500000001));
#246217=CARTESIAN_POINT('Origin',(-2.72177751110622E-15,-8.68274580595473E-16,
22.22500000001));
#246218=CARTESIAN_POINT('Origin',(-2.72177751110622E-15,-8.68274580595473E-16,
22.22500000001));
#246219=CARTESIAN_POINT('Origin',(35.56,-5.22311859836346E-15,4.44089209850063E-15));
#246220=CARTESIAN_POINT('',(30.0957983193378,8.56551808083491,2.3175));
#246221=CARTESIAN_POINT('Origin',(35.56,-5.22311859836346E-15,2.3175));
#246222=CARTESIAN_POINT('',(30.0957983193378,8.56551808083491,4.44089209850063E-15));
#246223=CARTESIAN_POINT('Origin',(29.7542857142857,9.10086296087646,4.44089209850063E-15));
#246224=CARTESIAN_POINT('',(30.3615160349954,9.28659485804721,2.3175));
#246225=CARTESIAN_POINT('Origin',(29.7542857142857,9.10086296087646,2.3175));
#246226=CARTESIAN_POINT('',(30.3615160349954,9.28659485804721,4.44089209850063E-15));
#246227=CARTESIAN_POINT('Origin',(0.,-8.68274580595473E-16,0.));
#246228=CARTESIAN_POINT('Origin',(-2.83811895702399E-16,-8.68274580595473E-16,
2.3175));
#246229=CARTESIAN_POINT('Ctrl Pts',(-30.0957983193277,8.56551808082483,
2.3175));
#246230=CARTESIAN_POINT('Ctrl Pts',(-30.5026785714375,8.8250792347948,2.3175));
#246231=CARTESIAN_POINT('Ctrl Pts',(-30.3615160349816,9.28659485804988,
2.3175));
#246232=CARTESIAN_POINT('Ctrl Pts',(-30.0957983193277,8.56551808082483,
1.99999999999987));
#246233=CARTESIAN_POINT('Ctrl Pts',(-30.5026785714375,8.8250792347948,1.99999999999988));
#246234=CARTESIAN_POINT('Ctrl Pts',(-30.3615160349816,9.28659485804988,
1.99999999999987));
#246235=CARTESIAN_POINT('Ctrl Pts',(-29.9250420168067,8.83319052085076,
1.99999999999998));
#246236=CARTESIAN_POINT('Ctrl Pts',(-30.1284821428615,8.96297109783569,
1.99999999999998));
#246237=CARTESIAN_POINT('Ctrl Pts',(-30.0579008746336,9.19372890946314,
1.99999999999998));
#246238=CARTESIAN_POINT('Origin',(-30.0579008746336,9.19372890946314,2.3175));
#246239=CARTESIAN_POINT('Ctrl Pts',(30.0957983193277,-8.56551808082486,
2.3175));
#246240=CARTESIAN_POINT('Ctrl Pts',(30.5026785714375,-8.82507923479482,
2.3175));
#246241=CARTESIAN_POINT('Ctrl Pts',(30.3615160349816,-9.28659485804987,
2.3175));
#246242=CARTESIAN_POINT('Ctrl Pts',(30.0957983193277,-8.56551808082486,
1.99999999999991));
#246243=CARTESIAN_POINT('Ctrl Pts',(30.5026785714375,-8.82507923479482,
1.99999999999991));
#246244=CARTESIAN_POINT('Ctrl Pts',(30.3615160349816,-9.28659485804987,
1.99999999999991));
#246245=CARTESIAN_POINT('Ctrl Pts',(29.9250420168067,-8.83319052085075,
1.99999999999998));
#246246=CARTESIAN_POINT('Ctrl Pts',(30.1284821428615,-8.96297109783569,
1.99999999999998));
#246247=CARTESIAN_POINT('Ctrl Pts',(30.0579008746336,-9.19372890946314,
1.99999999999998));
#246248=CARTESIAN_POINT('Origin',(29.9250420168067,-8.83319052085071,2.3175));
#246249=CARTESIAN_POINT('Origin',(-2.83811895702399E-16,-8.68274580595473E-16,
2.3175));
#246250=CARTESIAN_POINT('Origin',(30.0579008746336,9.19372890946312,2.3175));
#246251=CARTESIAN_POINT('Ctrl Pts',(30.3615160349816,9.28659485804979,2.3175));
#246252=CARTESIAN_POINT('Ctrl Pts',(30.5026785714341,8.82507923480534,2.3175));
#246253=CARTESIAN_POINT('Ctrl Pts',(30.0957983193394,8.56551808083237,2.3175));
#246254=CARTESIAN_POINT('Ctrl Pts',(30.3615160349816,9.28659485804978,1.99999999999997));
#246255=CARTESIAN_POINT('Ctrl Pts',(30.5026785714341,8.82507923480535,1.99999999999997));
#246256=CARTESIAN_POINT('Ctrl Pts',(30.0957983193394,8.56551808083239,1.99999999999997));
#246257=CARTESIAN_POINT('Ctrl Pts',(30.0579008746336,9.19372890946312,1.99999999999998));
#246258=CARTESIAN_POINT('Ctrl Pts',(30.1284821428598,8.96297109784093,1.99999999999998));
#246259=CARTESIAN_POINT('Ctrl Pts',(29.9250420168125,8.83319052085446,1.99999999999998));
#246260=CARTESIAN_POINT('Origin',(29.9250420168188,8.83319052085837,2.3175));
#246261=CARTESIAN_POINT('Origin',(35.56,-5.22311859836346E-15,2.3175));
#246262=CARTESIAN_POINT('Origin',(-1.74971411428178E-15,-23.7719216574812,
14.2875));
#246263=CARTESIAN_POINT('Origin',(-1.74971411428178E-15,23.7719216574812,
14.2875));
#246264=CARTESIAN_POINT('Origin',(-2.72177751110622E-15,-6.36566688640742E-15,
22.22500000001));
#246265=CARTESIAN_POINT('',(-19.2,-4.0143450320445E-15,27.22500000001));
#246266=CARTESIAN_POINT('',(-19.2,-4.0143450320445E-15,22.22500000001));
#246267=CARTESIAN_POINT('',(0.703003991829093,19.2839483856719,27.3217583108379));
#246268=CARTESIAN_POINT('Origin',(-7.77499300918052E-15,-5.86427819140868E-15,
27.22500000001));
#246269=CARTESIAN_POINT('',(18.7254065874524,4.26760378381635,27.2256246633728));
#246270=CARTESIAN_POINT('Origin',(-1.09668842049778E-14,-3.08872062984579E-15,
27.22500000001));
#246271=CARTESIAN_POINT('',(18.9848230378857,2.8780601007745,27.2301361993339));
#246272=CARTESIAN_POINT('Origin',(4.23133347519028,-0.18663584875029,27.2662857600028));
#246273=CARTESIAN_POINT('',(19.0897816981998,2.05432098636869,27.2282099702791));
#246274=CARTESIAN_POINT('Ctrl Pts',(18.9831161357693,2.87772510429625,27.2370826236847));
#246275=CARTESIAN_POINT('Ctrl Pts',(19.0037183824808,2.741820934228,27.234643586369));
#246276=CARTESIAN_POINT('Ctrl Pts',(19.0230991169912,2.60401397173339,27.2331143160084));
#246277=CARTESIAN_POINT('Ctrl Pts',(19.0586578250522,2.32952312411706,27.2312940909341));
#246278=CARTESIAN_POINT('Ctrl Pts',(19.0750121634832,2.1915664930451,27.2310047681655));
#246279=CARTESIAN_POINT('Ctrl Pts',(19.089781024688,2.05432724497899,27.2314199405483));
#246280=CARTESIAN_POINT('Origin',(-7.77499300918052E-15,-5.86427819140868E-15,
27.22500000001));
#246281=CARTESIAN_POINT('Origin',(-3.33410091067989E-15,-7.54132781358888E-15,
27.22500000001));
#246282=CARTESIAN_POINT('Ctrl Pts',(0.707691300353787,19.3806000933378,
27.4185166216658));
#246283=CARTESIAN_POINT('Ctrl Pts',(2.75355351250949,19.2812567239149,27.3938952373777));
#246284=CARTESIAN_POINT('Ctrl Pts',(4.78139553590231,18.8612482365478,27.3745071048127));
#246285=CARTESIAN_POINT('Ctrl Pts',(8.64555311040795,17.3897521937891,27.3331811969856));
#246286=CARTESIAN_POINT('Ctrl Pts',(10.4676511214395,16.3324598251425,27.3117875083974));
#246287=CARTESIAN_POINT('Ctrl Pts',(12.9486410706835,14.3060627943937,27.2883516939085));
#246288=CARTESIAN_POINT('Ctrl Pts',(13.755892019411,13.5222225210169,27.2815127932174));
#246289=CARTESIAN_POINT('Ctrl Pts',(15.5821667526127,11.4047993594178,27.2623321585912));
#246290=CARTESIAN_POINT('Ctrl Pts',(16.5070526394724,9.99641485950713,27.2503299647119));
#246291=CARTESIAN_POINT('Ctrl Pts',(17.8938435459355,7.15054704155055,27.2367317931737));
#246292=CARTESIAN_POINT('Ctrl Pts',(18.3956337071832,5.73069579873948,27.2341346439535));
#246293=CARTESIAN_POINT('Ctrl Pts',(18.7252378546816,4.26757063429189,27.2303818455519));
#246294=CARTESIAN_POINT('Ctrl Pts',(-5.09351872922627,18.9501718046097,
50.956349279181));
#246295=CARTESIAN_POINT('Ctrl Pts',(-1.9911588253598,19.7840390876124,50.8617944494026));
#246296=CARTESIAN_POINT('Ctrl Pts',(4.62778638560811,19.8987045024331,50.6726847898458));
#246297=CARTESIAN_POINT('Ctrl Pts',(13.4662954056228,15.3627685113087,50.3890203005107));
#246298=CARTESIAN_POINT('Ctrl Pts',(19.1196267594458,7.196489782465,50.1053558111755));
#246299=CARTESIAN_POINT('Ctrl Pts',(20.253919674817,-2.67172762826331,49.8216913218404));
#246300=CARTESIAN_POINT('Ctrl Pts',(16.5997495238378,-11.908005931087,49.5380268325052));
#246301=CARTESIAN_POINT('Ctrl Pts',(9.02160353230445,-18.3293965524588,
49.2543623431701));
#246302=CARTESIAN_POINT('Ctrl Pts',(-0.689361580904897,-20.417622227534,
48.9706978538349));
#246303=CARTESIAN_POINT('Ctrl Pts',(-10.2373073721575,-17.6791544209357,
48.6870333644998));
#246304=CARTESIAN_POINT('Ctrl Pts',(-17.3651753690841,-10.7613035273124,
48.4033688751646));
#246305=CARTESIAN_POINT('Ctrl Pts',(-20.3878931790421,-1.29948569909065,
48.1197043858295));
#246306=CARTESIAN_POINT('Ctrl Pts',(-18.590909131772,8.46953669847187,47.8360398964943));
#246307=CARTESIAN_POINT('Ctrl Pts',(-12.3990209519787,16.236353416854,47.5523754071592));
#246308=CARTESIAN_POINT('Ctrl Pts',(-3.27599941243867,20.1648890182873,
47.268710917824));
#246309=CARTESIAN_POINT('Ctrl Pts',(6.62147097697466,19.3264335477959,46.9850464284889));
#246310=CARTESIAN_POINT('Ctrl Pts',(14.9536217076182,13.9191993598264,46.7013819391537));
#246311=CARTESIAN_POINT('Ctrl Pts',(19.7507286121719,5.22145894087751,46.4177174498186));
#246312=CARTESIAN_POINT('Ctrl Pts',(19.8787527656158,-4.71063703286786,
46.1340529604835));
#246313=CARTESIAN_POINT('Ctrl Pts',(15.3074293550649,-13.5291359761524,
45.8503884711483));
#246314=CARTESIAN_POINT('Ctrl Pts',(7.11742155879242,-19.1493400301623,
45.5667239818132));
#246315=CARTESIAN_POINT('Ctrl Pts',(-2.75514842708253,-20.2426300309842,
45.283059492478));
#246316=CARTESIAN_POINT('Ctrl Pts',(-11.9763998813082,-16.5505516301859,
44.9993950031429));
#246317=CARTESIAN_POINT('Ctrl Pts',(-18.3664240951292,-8.94591411378279,
44.7157305138077));
#246318=CARTESIAN_POINT('Ctrl Pts',(-20.4146159856231,0.773542210095695,
44.4320660244726));
#246319=CARTESIAN_POINT('Ctrl Pts',(-17.6367819089719,10.3101327475707,
44.1484015351373));
#246320=CARTESIAN_POINT('Ctrl Pts',(-10.6896033046086,17.4094024761112,
43.8647370458023));
#246321=CARTESIAN_POINT('Ctrl Pts',(-1.21539685127817,20.3930802939511,
43.5810725564671));
#246322=CARTESIAN_POINT('Ctrl Pts',(8.54613005742779,18.555823194465,43.297408067132));
#246323=CARTESIAN_POINT('Ctrl Pts',(16.2873473215086,12.3319597230603,43.0137435777967));
#246324=CARTESIAN_POINT('Ctrl Pts',(20.1782271042922,3.19281448099364,42.7300790884617));
#246325=CARTESIAN_POINT('Ctrl Pts',(19.2989633768193,-6.70111378524654,
42.4464145991266));
#246326=CARTESIAN_POINT('Ctrl Pts',(13.8574145471312,-15.0108952248514,
42.1627501097914));
#246327=CARTESIAN_POINT('Ctrl Pts',(5.13996562327698,-19.7720931308271,
41.8790856204563));
#246328=CARTESIAN_POINT('Ctrl Pts',(-4.79257387985363,-19.859157811667,
41.5954211311211));
#246329=CARTESIAN_POINT('Ctrl Pts',(-13.5921463947382,-15.2515071309874,
41.311756641786));
#246330=CARTESIAN_POINT('Ctrl Pts',(-19.1785283463295,-7.03839213539491,
41.0280921524508));
#246331=CARTESIAN_POINT('Ctrl Pts',(-20.2310961003231,2.83860246636216,
40.7444276631157));
#246332=CARTESIAN_POINT('Ctrl Pts',(-16.5010220855519,12.0445499506907,
40.4607631737804));
#246333=CARTESIAN_POINT('Ctrl Pts',(-8.87009776280245,18.4031594858295,
40.1770986844454));
#246334=CARTESIAN_POINT('Ctrl Pts',(0.8577223407312,20.4112524301857,39.8934341951101));
#246335=CARTESIAN_POINT('Ctrl Pts',(10.3827764313686,17.594114554554,39.6097697057751));
#246336=CARTESIAN_POINT('Ctrl Pts',(17.4533367076238,10.6177187358143,39.3261052164399));
#246337=CARTESIAN_POINT('Ctrl Pts',(20.3979189978978,1.13128861823625,39.0424407271048));
#246338=CARTESIAN_POINT('Ctrl Pts',(18.5204224985962,-8.62257872425908,
38.7587762377695));
#246339=CARTESIAN_POINT('Ctrl Pts',(12.2646883705607,-16.338063916988,38.4751117484345));
#246340=CARTESIAN_POINT('Ctrl Pts',(3.1095754549866,-20.1912221985768,38.1914472590993));
#246341=CARTESIAN_POINT('Ctrl Pts',(-6.78064273518047,-19.2711649227646,
37.9077827697642));
#246342=CARTESIAN_POINT('Ctrl Pts',(-15.0679134130855,-13.7953941139175,
37.6241182804289));
#246343=CARTESIAN_POINT('Ctrl Pts',(-19.7931214276428,-5.05838487396299,
37.3404537910939));
#246344=CARTESIAN_POINT('Ctrl Pts',(-19.8392251166282,4.87442921318005,
37.0567893017586));
#246345=CARTESIAN_POINT('Ctrl Pts',(-15.195325543694,13.6549256681872,36.7731248124235));
#246346=CARTESIAN_POINT('Ctrl Pts',(-6.95924301266045,19.2073905066067,
36.4894603230883));
#246347=CARTESIAN_POINT('Ctrl Pts',(2.92200823025613,20.2192181175457,36.2057958337533));
#246348=CARTESIAN_POINT('Ctrl Pts',(12.112495189249,16.4512119210995,35.9221313444182));
#246349=CARTESIAN_POINT('Ctrl Pts',(18.4395819088907,8.79413056577778,35.6384668550829));
#246350=CARTESIAN_POINT('Ctrl Pts',(20.4075417577569,-0.941887884965193,
35.3548023657479));
#246351=CARTESIAN_POINT('Ctrl Pts',(17.5511479915637,-10.4552435438333,
35.0711378764126));
#246352=CARTESIAN_POINT('Ctrl Pts',(10.5456536003477,-17.4969741248078,
34.7874733870775));
#246353=CARTESIAN_POINT('Ctrl Pts',(1.04716114630702,-20.402410811355,34.5038088977425));
#246354=CARTESIAN_POINT('Ctrl Pts',(-8.69888075409898,-18.4847068413619,
34.2201444084073));
#246355=CARTESIAN_POINT('Ctrl Pts',(-16.3885026645141,-12.1972084426061,
33.936479919072));
#246356=CARTESIAN_POINT('Ctrl Pts',(-20.203873917721,-3.02628354720629,
33.652815429737));
#246357=CARTESIAN_POINT('Ctrl Pts',(-19.2430387396632,6.86005637273742,
33.3691509404019));
#246358=CARTESIAN_POINT('Ctrl Pts',(-13.7331390746513,15.124675353102,33.0854864510667));
#246359=CARTESIAN_POINT('Ctrl Pts',(-4.97671809942497,19.8138131207856,
32.8018219617316));
#246360=CARTESIAN_POINT('Ctrl Pts',(4.95620164819563,19.8189550294349,32.5181574723964));
#246361=CARTESIAN_POINT('Ctrl Pts',(13.7174727295392,15.1388855480141,32.2344929830613));
#246362=CARTESIAN_POINT('Ctrl Pts',(19.2359260110811,6.87997552816277,31.9508284937261));
#246363=CARTESIAN_POINT('Ctrl Pts',(20.2069963066107,-3.00536427867713,
31.667164004391));
#246364=CARTESIAN_POINT('Ctrl Pts',(16.4011219382287,-12.1802344870901,
31.3834995150558));
#246365=CARTESIAN_POINT('Ctrl Pts',(8.71801390656455,-18.4756906528886,
31.0998350257207));
#246366=CARTESIAN_POINT('Ctrl Pts',(-1.02603759504738,-20.4034842152926,
30.8161705363855));
#246367=CARTESIAN_POINT('Ctrl Pts',(-10.5275324867537,-17.5078825842802,
30.5325060470504));
#246368=CARTESIAN_POINT('Ctrl Pts',(-17.5403147141555,-10.4734098535744,
30.2488415577152));
#246369=CARTESIAN_POINT('Ctrl Pts',(-20.4065542069922,-0.963014412798969,
29.9651770683802));
#246370=CARTESIAN_POINT('Ctrl Pts',(-18.4486797194852,8.77503195514682,
29.6815125790449));
#246371=CARTESIAN_POINT('Ctrl Pts',(-12.1295153331305,16.438668469638,29.3978480897098));
#246372=CARTESIAN_POINT('Ctrl Pts',(-2.94295163154711,20.2161705698654,
29.1141836003746));
#246373=CARTESIAN_POINT('Ctrl Pts',(6.93937616300704,19.2146081599304,28.8305191110395));
#246374=CARTESIAN_POINT('Ctrl Pts',(15.181134644932,13.6706049756916,28.5468546217044));
#246375=CARTESIAN_POINT('Ctrl Pts',(19.834258349515,4.89505734780134,28.2631901323692));
#246376=CARTESIAN_POINT('Ctrl Pts',(19.7981674978313,-5.03807069595648,
27.9795256430341));
#246377=CARTESIAN_POINT('Ctrl Pts',(15.0825498820122,-13.7794215168914,
27.6958611536989));
#246378=CARTESIAN_POINT('Ctrl Pts',(6.79983930140647,-19.2649171599833,
27.4121966643638));
#246379=CARTESIAN_POINT('Ctrl Pts',(0.208808015249497,-19.8828900137972,
27.223087004807));
#246380=CARTESIAN_POINT('Ctrl Pts',(-2.96673575260206,-19.3972014332852,
27.1285321750286));
#246381=CARTESIAN_POINT('Ctrl Pts',(-5.09217943191181,18.9451890185328,
50.9517101474809));
#246382=CARTESIAN_POINT('Ctrl Pts',(-1.99064100067144,19.7788355021545,
50.8571553177025));
#246383=CARTESIAN_POINT('Ctrl Pts',(4.62657294919331,19.8934724331317,50.6680456581457));
#246384=CARTESIAN_POINT('Ctrl Pts',(13.4627525540164,15.3587282951273,50.3843811688106));
#246385=CARTESIAN_POINT('Ctrl Pts',(19.1145997337062,7.19459748866041,50.1007166794754));
#246386=CARTESIAN_POINT('Ctrl Pts',(20.2485931367924,-2.67102512570084,
49.8170521901403));
#246387=CARTESIAN_POINT('Ctrl Pts',(16.5953845314532,-11.9048744717813,
49.5333877008051));
#246388=CARTESIAN_POINT('Ctrl Pts',(9.01923103813427,-18.3245765316177,
49.24972321147));
#246389=CARTESIAN_POINT('Ctrl Pts',(-0.689180249065787,-20.4122530420865,
48.9660587221348));
#246390=CARTESIAN_POINT('Ctrl Pts',(-10.2346153167285,-17.6745053785426,
48.6823942327997));
#246391=CARTESIAN_POINT('Ctrl Pts',(-17.3606088751352,-10.7584736492818,
48.3987297434645));
#246392=CARTESIAN_POINT('Ctrl Pts',(-20.3825318275295,-1.29914397749142,
48.1150652541294));
#246393=CARTESIAN_POINT('Ctrl Pts',(-18.5860203191951,8.46730948419623,
47.8314007647942));
#246394=CARTESIAN_POINT('Ctrl Pts',(-12.3957604111798,16.2320837794613,
47.5477362754591));
#246395=CARTESIAN_POINT('Ctrl Pts',(-3.27513792945874,20.1595863032439,
47.2640717861239));
#246396=CARTESIAN_POINT('Ctrl Pts',(6.61972974332907,19.321351319258,46.9804072967888));
#246397=CARTESIAN_POINT('Ctrl Pts',(14.9496893877941,13.9155390595328,46.6967428074536));
#246398=CARTESIAN_POINT('Ctrl Pts',(19.7455348076933,5.22008586562563,46.4130783181185));
#246399=CARTESIAN_POINT('Ctrl Pts',(19.8735252950742,-4.70939828730593,
46.1294138287834));
#246400=CARTESIAN_POINT('Ctrl Pts',(15.3034039950081,-13.5255782499097,
45.8457493394482));
#246401=CARTESIAN_POINT('Ctrl Pts',(7.11554990657757,-19.1443043715804,
45.5620848501131));
#246402=CARTESIAN_POINT('Ctrl Pts',(-2.75442391194706,-20.2373068724104,
45.2784203607779));
#246403=CARTESIAN_POINT('Ctrl Pts',(-11.9732504745515,-16.5461993691058,
44.9947558714428));
#246404=CARTESIAN_POINT('Ctrl Pts',(-18.3615943181817,-8.94356162700876,
44.7110913821076));
#246405=CARTESIAN_POINT('Ctrl Pts',(-20.4092476002903,0.773338793452734,
44.4274268927725));
#246406=CARTESIAN_POINT('Ctrl Pts',(-17.6321440043764,10.3074215153118,
44.1437624034373));
#246407=CARTESIAN_POINT('Ctrl Pts',(-10.6867922838365,17.4048243649698,
43.8600979141022));
#246408=CARTESIAN_POINT('Ctrl Pts',(-1.21507724112085,20.3877175718111,
43.576433424767));
#246409=CARTESIAN_POINT('Ctrl Pts',(8.5438827009614,18.5509436116637,43.2927689354319));
#246410=CARTESIAN_POINT('Ctrl Pts',(16.2830642746701,12.3287168155406,43.0091044460967));
#246411=CARTESIAN_POINT('Ctrl Pts',(20.1729208816089,3.19197487380048,42.7254399567616));
#246412=CARTESIAN_POINT('Ctrl Pts',(19.2938883721272,-6.69935160853071,
42.4417754674265));
#246413=CARTESIAN_POINT('Ctrl Pts',(13.8537704942112,-15.0069478437298,
42.1581109780913));
#246414=CARTESIAN_POINT('Ctrl Pts',(5.13861397815771,-19.7668937082751,
41.8744464887562));
#246415=CARTESIAN_POINT('Ctrl Pts',(-4.79131358755437,-19.853935493913,
41.590781999421));
#246416=CARTESIAN_POINT('Ctrl Pts',(-13.5885720987834,-15.2474964766978,
41.3071175100859));
#246417=CARTESIAN_POINT('Ctrl Pts',(-19.1734850121647,-7.03654126535519,
41.0234530207507));
#246418=CARTESIAN_POINT('Ctrl Pts',(-20.2257759747998,2.83785600550027,
40.7397885314156));
#246419=CARTESIAN_POINT('Ctrl Pts',(-16.4966828491445,12.0413826226679,
40.4561240420804));
#246420=CARTESIAN_POINT('Ctrl Pts',(-8.86776521328222,18.3983200486578,
40.1724595527453));
#246421=CARTESIAN_POINT('Ctrl Pts',(0.857496787429776,20.4058849293603,
39.8887950634101));
#246422=CARTESIAN_POINT('Ctrl Pts',(10.3800460961647,17.5894878700956,39.605130574075));
#246423=CARTESIAN_POINT('Ctrl Pts',(17.4487470431971,10.6149266183647,39.3214660847398));
#246424=CARTESIAN_POINT('Ctrl Pts',(20.392555003335,1.13099112583039,39.0378015954047));
#246425=CARTESIAN_POINT('Ctrl Pts',(18.5155522250356,-8.62031126425985,
38.7541371060695));
#246426=CARTESIAN_POINT('Ctrl Pts',(12.2614631532362,-16.3337675333212,
38.4704726167344));
#246427=CARTESIAN_POINT('Ctrl Pts',(3.10875773697158,-20.185912558603,38.1868081273992));
#246428=CARTESIAN_POINT('Ctrl Pts',(-6.77885964491679,-19.266097228169,
37.9031436380641));
#246429=CARTESIAN_POINT('Ctrl Pts',(-15.0639510380202,-13.7917663703703,
37.6194791487289));
#246430=CARTESIAN_POINT('Ctrl Pts',(-19.7879164753272,-5.05705468194861,
37.3358146593938));
#246431=CARTESIAN_POINT('Ctrl Pts',(-19.8340080405299,4.87314739556917,
37.0521501700586));
#246432=CARTESIAN_POINT('Ctrl Pts',(-15.1913296633492,13.651334863309,36.7684856807235));
#246433=CARTESIAN_POINT('Ctrl Pts',(-6.95741295628628,19.2023395826249,
36.4848211913883));
#246434=CARTESIAN_POINT('Ctrl Pts',(2.9212398363694,20.2139011155486,36.2011567020532));
#246435=CARTESIAN_POINT('Ctrl Pts',(12.1093099938207,16.4468857831583,35.9174922127181));
#246436=CARTESIAN_POINT('Ctrl Pts',(18.4347328937969,8.79181799317931,35.6338277233829));
#246437=CARTESIAN_POINT('Ctrl Pts',(20.4021752327187,-0.941640198841215,
35.3501632340478));
#246438=CARTESIAN_POINT('Ctrl Pts',(17.5465326059251,-10.4524941521169,
35.0664987447126));
#246439=CARTESIAN_POINT('Ctrl Pts',(10.5428804337036,-17.4923729851483,
34.7828342553774));
#246440=CARTESIAN_POINT('Ctrl Pts',(1.04688577671181,-20.39704563559,34.4991697660424));
#246441=CARTESIAN_POINT('Ctrl Pts',(-8.69659322912755,-18.4798459598669,
34.2155052767072));
#246442=CARTESIAN_POINT('Ctrl Pts',(-16.3841930170846,-12.1940009703254,
33.931840787372));
#246443=CARTESIAN_POINT('Ctrl Pts',(-20.1985609507525,-3.02548773227569,
33.6481762980369));
#246444=CARTESIAN_POINT('Ctrl Pts',(-19.2379784413481,6.85825239924944,
33.3645118087018));
#246445=CARTESIAN_POINT('Ctrl Pts',(-13.7295277021674,15.1206980514776,
33.0808473193666));
#246446=CARTESIAN_POINT('Ctrl Pts',(-4.97540938314415,19.8086027272228,
32.7971828300315));
#246447=CARTESIAN_POINT('Ctrl Pts',(4.95489832708626,19.8137432837146,32.5135183406963));
#246448=CARTESIAN_POINT('Ctrl Pts',(13.713865476775,15.1349045095691,32.2298538513612));
#246449=CARTESIAN_POINT('Ctrl Pts',(19.2308675832361,6.87816631657564,31.946189362026));
#246450=CARTESIAN_POINT('Ctrl Pts',(20.2016825184485,-3.00457396483148,
31.6625248726909));
#246451=CARTESIAN_POINT('Ctrl Pts',(16.3968089725501,-12.1770314784273,
31.3788603833557));
#246452=CARTESIAN_POINT('Ctrl Pts',(8.71572134976694,-18.4708321423299,
31.0951958940206));
#246453=CARTESIAN_POINT('Ctrl Pts',(-1.02576777941914,-20.3981187573174,
30.8115314046854));
#246454=CARTESIAN_POINT('Ctrl Pts',(-10.5247640870616,-17.5032785759276,
30.5278669153503));
#246455=CARTESIAN_POINT('Ctrl Pts',(-17.5357021739662,-10.4706556849441,
30.2442024260151));
#246456=CARTESIAN_POINT('Ctrl Pts',(-20.4011879483249,-0.96276117060319,
29.9605379366801));
#246457=CARTESIAN_POINT('Ctrl Pts',(-18.4438282986646,8.77272440391763,
29.6768734473448));
#246458=CARTESIAN_POINT('Ctrl Pts',(-12.1263256884308,16.4343456321099,
29.3932089580097));
#246459=CARTESIAN_POINT('Ctrl Pts',(-2.94217767749663,20.2108543655114,
29.1095444686745));
#246460=CARTESIAN_POINT('Ctrl Pts',(6.93755122597978,19.2095553454333,28.8258799793394));
#246461=CARTESIAN_POINT('Ctrl Pts',(15.1771427054221,13.6670100327366,28.5422154900043));
#246462=CARTESIAN_POINT('Ctrl Pts',(19.829042163037,4.89377013538507,28.2585510006691));
#246463=CARTESIAN_POINT('Ctrl Pts',(19.7929620494236,-5.03674590521631,
27.974886511334));
#246464=CARTESIAN_POINT('Ctrl Pts',(15.0785819841605,-13.7757978542504,
27.6912220219988));
#246465=CARTESIAN_POINT('Ctrl Pts',(6.79805473520683,-19.2598513628509,
27.4075575326637));
#246466=CARTESIAN_POINT('Ctrl Pts',(0.208747242164675,-19.8776610798083,
27.2184478731069));
#246467=CARTESIAN_POINT('Ctrl Pts',(-2.965955674735,-19.3921011045795,27.1238930433285));
#246468=CARTESIAN_POINT('Ctrl Pts',(-5.09084013459735,18.9402062324559,
50.9470710157808));
#246469=CARTESIAN_POINT('Ctrl Pts',(-1.99012317598308,19.7736319166964,
50.8525161860024));
#246470=CARTESIAN_POINT('Ctrl Pts',(4.62535951277852,19.8882403638304,50.6634065264456));
#246471=CARTESIAN_POINT('Ctrl Pts',(13.4592097024101,15.3546880789458,50.3797420371105));
#246472=CARTESIAN_POINT('Ctrl Pts',(19.1095727079665,7.19270519485582,50.0960775477753));
#246473=CARTESIAN_POINT('Ctrl Pts',(20.2432665987679,-2.67032262313836,
49.8124130584402));
#246474=CARTESIAN_POINT('Ctrl Pts',(16.5910195390686,-11.9017430124756,
49.528748569105));
#246475=CARTESIAN_POINT('Ctrl Pts',(9.0168585439641,-18.3197565107766,49.2450840797699));
#246476=CARTESIAN_POINT('Ctrl Pts',(-0.688998917226676,-20.406883856639,
48.9614195904347));
#246477=CARTESIAN_POINT('Ctrl Pts',(-10.2319232612995,-17.6698563361495,
48.6777551010996));
#246478=CARTESIAN_POINT('Ctrl Pts',(-17.3560423811862,-10.7556437712511,
48.3940906117644));
#246479=CARTESIAN_POINT('Ctrl Pts',(-20.3771704760169,-1.29880225589218,
48.1104261224293));
#246480=CARTESIAN_POINT('Ctrl Pts',(-18.5811315066183,8.4650822699206,47.8267616330941));
#246481=CARTESIAN_POINT('Ctrl Pts',(-12.3924998703808,16.2278141420688,
47.543097143759));
#246482=CARTESIAN_POINT('Ctrl Pts',(-3.27427644647881,20.1542835882005,
47.2594326544238));
#246483=CARTESIAN_POINT('Ctrl Pts',(6.61798850968349,19.3162690907202,46.9757681650887));
#246484=CARTESIAN_POINT('Ctrl Pts',(14.9457570679699,13.9118787592392,46.6921036757535));
#246485=CARTESIAN_POINT('Ctrl Pts',(19.7403410032149,5.21871279037375,46.4084391864184));
#246486=CARTESIAN_POINT('Ctrl Pts',(19.8682978245326,-4.708159541744,46.1247746970833));
#246487=CARTESIAN_POINT('Ctrl Pts',(15.2993786349513,-13.5220205236669,
45.8411102077481));
#246488=CARTESIAN_POINT('Ctrl Pts',(7.11367825436273,-19.1392687129984,
45.557445718413));
#246489=CARTESIAN_POINT('Ctrl Pts',(-2.7536993968116,-20.2319837138367,
45.2737812290778));
#246490=CARTESIAN_POINT('Ctrl Pts',(-11.9701010677947,-16.5418471080256,
44.9901167397427));
#246491=CARTESIAN_POINT('Ctrl Pts',(-18.3567645412342,-8.94120914023473,
44.7064522504075));
#246492=CARTESIAN_POINT('Ctrl Pts',(-20.4038792149575,0.773135376809772,
44.4227877610724));
#246493=CARTESIAN_POINT('Ctrl Pts',(-17.627506099781,10.3047102830528,44.1391232717372));
#246494=CARTESIAN_POINT('Ctrl Pts',(-10.6839812630645,17.4002462538285,
43.8554587824021));
#246495=CARTESIAN_POINT('Ctrl Pts',(-1.21475763096354,20.3823548496712,
43.5717942930669));
#246496=CARTESIAN_POINT('Ctrl Pts',(8.541635344495,18.5460640288623,43.2881298037318));
#246497=CARTESIAN_POINT('Ctrl Pts',(16.2787812278315,12.3254739080209,43.0044653143966));
#246498=CARTESIAN_POINT('Ctrl Pts',(20.1676146589258,3.1911352666073,42.7208008250615));
#246499=CARTESIAN_POINT('Ctrl Pts',(19.2888133674351,-6.69758943181488,
42.4371363357264));
#246500=CARTESIAN_POINT('Ctrl Pts',(13.8501264412911,-15.0030004626083,
42.1534718463912));
#246501=CARTESIAN_POINT('Ctrl Pts',(5.13726233303843,-19.7616942857231,
41.8698073570561));
#246502=CARTESIAN_POINT('Ctrl Pts',(-4.79005329525512,-19.8487131761591,
41.5861428677209));
#246503=CARTESIAN_POINT('Ctrl Pts',(-13.5849978028287,-15.2434858224083,
41.3024783783858));
#246504=CARTESIAN_POINT('Ctrl Pts',(-19.1684416779998,-7.03469039531546,
41.0188138890506));
#246505=CARTESIAN_POINT('Ctrl Pts',(-20.2204558492764,2.83710954463839,
40.7351493997155));
#246506=CARTESIAN_POINT('Ctrl Pts',(-16.4923436127373,12.0382152946452,
40.4514849103803));
#246507=CARTESIAN_POINT('Ctrl Pts',(-8.865432663762,18.3934806114862,40.1678204210452));
#246508=CARTESIAN_POINT('Ctrl Pts',(0.857271234128351,20.4005174285349,
39.88415593171));
#246509=CARTESIAN_POINT('Ctrl Pts',(10.3773157609609,17.5848611856374,39.6004914423749));
#246510=CARTESIAN_POINT('Ctrl Pts',(17.4441573787704,10.6121345009151,39.3168269530397));
#246511=CARTESIAN_POINT('Ctrl Pts',(20.387191008772,1.13069363342452,39.0331624637046));
#246512=CARTESIAN_POINT('Ctrl Pts',(18.5106819514751,-8.61804380426063,
38.7494979743694));
#246513=CARTESIAN_POINT('Ctrl Pts',(12.2582379359117,-16.3294711496544,
38.4658334850343));
#246514=CARTESIAN_POINT('Ctrl Pts',(3.10794001895656,-20.1806029186293,
38.1821689956991));
#246515=CARTESIAN_POINT('Ctrl Pts',(-6.7770765546531,-19.2610295335735,
37.898504506364));
#246516=CARTESIAN_POINT('Ctrl Pts',(-15.0599886629549,-13.7881386268232,
37.6148400170288));
#246517=CARTESIAN_POINT('Ctrl Pts',(-19.7827115230116,-5.05572448993422,
37.3311755276937));
#246518=CARTESIAN_POINT('Ctrl Pts',(-19.8287909644316,4.87186557795829,
37.0475110383585));
#246519=CARTESIAN_POINT('Ctrl Pts',(-15.1873337830044,13.6477440584309,
36.7638465490234));
#246520=CARTESIAN_POINT('Ctrl Pts',(-6.95558289991211,19.1972886586431,
36.4801820596882));
#246521=CARTESIAN_POINT('Ctrl Pts',(2.92047144248268,20.2085841135514,36.1965175703531));
#246522=CARTESIAN_POINT('Ctrl Pts',(12.1061247983925,16.4425596452171,35.912853081018));
#246523=CARTESIAN_POINT('Ctrl Pts',(18.4298838787031,8.78950542058084,35.6291885916828));
#246524=CARTESIAN_POINT('Ctrl Pts',(20.3968087076804,-0.941392512717237,
35.3455241023477));
#246525=CARTESIAN_POINT('Ctrl Pts',(17.5419172202865,-10.4497447604006,
35.0618596130125));
#246526=CARTESIAN_POINT('Ctrl Pts',(10.5401072670596,-17.4877718454887,
34.7781951236773));
#246527=CARTESIAN_POINT('Ctrl Pts',(1.04661040711661,-20.3916804598252,
34.4945306343423));
#246528=CARTESIAN_POINT('Ctrl Pts',(-8.69430570415613,-18.4749850783718,
34.2108661450071));
#246529=CARTESIAN_POINT('Ctrl Pts',(-16.379883369655,-12.1907934980447,
33.9272016556719));
#246530=CARTESIAN_POINT('Ctrl Pts',(-20.193247983784,-3.02469191734509,
33.6435371663368));
#246531=CARTESIAN_POINT('Ctrl Pts',(-19.2329181430329,6.85644842576146,
33.3598726770017));
#246532=CARTESIAN_POINT('Ctrl Pts',(-13.7259163296835,15.1167207498532,
33.0762081876665));
#246533=CARTESIAN_POINT('Ctrl Pts',(-4.97410066686332,19.8033923336601,
32.7925436983314));
#246534=CARTESIAN_POINT('Ctrl Pts',(4.9535950059769,19.8085315379943,32.5088792089962));
#246535=CARTESIAN_POINT('Ctrl Pts',(13.7102582240108,15.1309234711241,32.2252147196611));
#246536=CARTESIAN_POINT('Ctrl Pts',(19.2258091553911,6.87635710498851,31.9415502303259));
#246537=CARTESIAN_POINT('Ctrl Pts',(20.1963687302863,-3.00378365098584,
31.6578857409908));
#246538=CARTESIAN_POINT('Ctrl Pts',(16.3924960068715,-12.1738284697645,
31.3742212516556));
#246539=CARTESIAN_POINT('Ctrl Pts',(8.71342879296932,-18.4659736317712,
31.0905567623205));
#246540=CARTESIAN_POINT('Ctrl Pts',(-1.02549796379089,-20.3927532993422,
30.8068922729853));
#246541=CARTESIAN_POINT('Ctrl Pts',(-10.5219956873695,-17.498674567575,
30.5232277836502));
#246542=CARTESIAN_POINT('Ctrl Pts',(-17.531089633777,-10.4679015163138,
30.239563294315));
#246543=CARTESIAN_POINT('Ctrl Pts',(-20.3958216896577,-0.962507928407411,
29.95589880498));
#246544=CARTESIAN_POINT('Ctrl Pts',(-18.438976877844,8.77041685268843,29.6722343156447));
#246545=CARTESIAN_POINT('Ctrl Pts',(-12.123136043731,16.4300227945816,29.3885698263096));
#246546=CARTESIAN_POINT('Ctrl Pts',(-2.94140372344614,20.2055381611574,
29.1049053369744));
#246547=CARTESIAN_POINT('Ctrl Pts',(6.93572628895251,19.2045025309362,28.8212408476393));
#246548=CARTESIAN_POINT('Ctrl Pts',(15.1731507659121,13.6634150897815,28.5375763583042));
#246549=CARTESIAN_POINT('Ctrl Pts',(19.823825976559,4.89248292296881,28.253911868969));
#246550=CARTESIAN_POINT('Ctrl Pts',(19.787756601016,-5.03542111447615,27.9702473796339));
#246551=CARTESIAN_POINT('Ctrl Pts',(15.0746140863088,-13.7721741916094,
27.6865828902987));
#246552=CARTESIAN_POINT('Ctrl Pts',(6.7962701690072,-19.2547855657186,27.4029184009636));
#246553=CARTESIAN_POINT('Ctrl Pts',(0.208686469079852,-19.8724321458196,
27.2138087414068));
#246554=CARTESIAN_POINT('Ctrl Pts',(-2.96517559686793,-19.3870007758738,
27.1192539116284));
#246555=CARTESIAN_POINT('Ctrl Pts',(-5.08950083728289,18.935223446379,50.9424318840807));
#246556=CARTESIAN_POINT('Ctrl Pts',(-1.98960535129472,19.7684283312384,
50.8478770543023));
#246557=CARTESIAN_POINT('Ctrl Pts',(4.62414607636372,19.8830082945291,50.6587673947455));
#246558=CARTESIAN_POINT('Ctrl Pts',(13.4556668508037,15.3506478627644,50.3751029054104));
#246559=CARTESIAN_POINT('Ctrl Pts',(19.1045456822269,7.19081290105123,50.0914384160752));
#246560=CARTESIAN_POINT('Ctrl Pts',(20.2379400607433,-2.66962012057589,
49.8077739267401));
#246561=CARTESIAN_POINT('Ctrl Pts',(16.5866545466839,-11.8986115531699,
49.5241094374049));
#246562=CARTESIAN_POINT('Ctrl Pts',(9.01448604979392,-18.3149364899356,
49.2404449480698));
#246563=CARTESIAN_POINT('Ctrl Pts',(-0.688817585387566,-20.4015146711914,
48.9567804587346));
#246564=CARTESIAN_POINT('Ctrl Pts',(-10.2292312058705,-17.6652072937564,
48.6731159693995));
#246565=CARTESIAN_POINT('Ctrl Pts',(-17.3514758872373,-10.7528138932205,
48.3894514800643));
#246566=CARTESIAN_POINT('Ctrl Pts',(-20.3718091245042,-1.29846053429295,
48.1057869907292));
#246567=CARTESIAN_POINT('Ctrl Pts',(-18.5762426940414,8.46285505564496,
47.822122501394));
#246568=CARTESIAN_POINT('Ctrl Pts',(-12.3892393295818,16.2235445046762,
47.5384580120589));
#246569=CARTESIAN_POINT('Ctrl Pts',(-3.27341496349889,20.148980873157,47.2547935227237));
#246570=CARTESIAN_POINT('Ctrl Pts',(6.6162472760379,19.3111868621824,46.9711290333886));
#246571=CARTESIAN_POINT('Ctrl Pts',(14.9418247481458,13.9082184589456,46.6874645440534));
#246572=CARTESIAN_POINT('Ctrl Pts',(19.7351471987364,5.21733971512187,46.4038000547183));
#246573=CARTESIAN_POINT('Ctrl Pts',(19.8630703539911,-4.70692079618207,
46.1201355653832));
#246574=CARTESIAN_POINT('Ctrl Pts',(15.2953532748945,-13.5184627974241,
45.836471076048));
#246575=CARTESIAN_POINT('Ctrl Pts',(7.11180660214789,-19.1342330544165,
45.5528065867129));
#246576=CARTESIAN_POINT('Ctrl Pts',(-2.75297488167614,-20.226660555263,
45.2691420973777));
#246577=CARTESIAN_POINT('Ctrl Pts',(-11.966951661038,-16.5374948469455,
44.9854776080426));
#246578=CARTESIAN_POINT('Ctrl Pts',(-18.3519347642868,-8.9388566534607,
44.7018131187074));
#246579=CARTESIAN_POINT('Ctrl Pts',(-20.3985108296247,0.772931960166811,
44.4181486293723));
#246580=CARTESIAN_POINT('Ctrl Pts',(-17.6228681951855,10.3019990507939,
44.1344841400371));
#246581=CARTESIAN_POINT('Ctrl Pts',(-10.6811702422924,17.3956681426871,
43.850819650702));
#246582=CARTESIAN_POINT('Ctrl Pts',(-1.21443802080622,20.3769921275313,
43.5671551613668));
#246583=CARTESIAN_POINT('Ctrl Pts',(8.53938798802861,18.541184446061,43.2834906720317));
#246584=CARTESIAN_POINT('Ctrl Pts',(16.2744981809929,12.3222310005012,42.9998261826965));
#246585=CARTESIAN_POINT('Ctrl Pts',(20.1623084362426,3.19029565941413,42.7161616933614));
#246586=CARTESIAN_POINT('Ctrl Pts',(19.283738362743,-6.69582725509905,42.4324972040263));
#246587=CARTESIAN_POINT('Ctrl Pts',(13.8464823883711,-14.9990530814868,
42.1488327146911));
#246588=CARTESIAN_POINT('Ctrl Pts',(5.13591068791916,-19.7564948631711,
41.865168225356));
#246589=CARTESIAN_POINT('Ctrl Pts',(-4.78879300295586,-19.8434908584052,
41.5815037360208));
#246590=CARTESIAN_POINT('Ctrl Pts',(-13.5814235068739,-15.2394751681187,
41.2978392466857));
#246591=CARTESIAN_POINT('Ctrl Pts',(-19.1633983438349,-7.03283952527574,
41.0141747573505));
#246592=CARTESIAN_POINT('Ctrl Pts',(-20.2151357237531,2.8363630837765,40.7305102680154));
#246593=CARTESIAN_POINT('Ctrl Pts',(-16.4880043763299,12.0350479666224,
40.4468457786802));
#246594=CARTESIAN_POINT('Ctrl Pts',(-8.86310011424177,18.3886411743146,
40.1631812893451));
#246595=CARTESIAN_POINT('Ctrl Pts',(0.857045680826926,20.3951499277095,
39.8795168000099));
#246596=CARTESIAN_POINT('Ctrl Pts',(10.374585425757,17.580234501179,39.5958523106748));
#246597=CARTESIAN_POINT('Ctrl Pts',(17.4395677143436,10.6093423834655,39.3121878213396));
#246598=CARTESIAN_POINT('Ctrl Pts',(20.3818270142091,1.13039614101866,39.0285233320045));
#246599=CARTESIAN_POINT('Ctrl Pts',(18.5058116779146,-8.6157763442614,38.7448588426693));
#246600=CARTESIAN_POINT('Ctrl Pts',(12.2550127185872,-16.3251747659876,
38.4611943533342));
#246601=CARTESIAN_POINT('Ctrl Pts',(3.10712230094154,-20.1752932786556,
38.177529863999));
#246602=CARTESIAN_POINT('Ctrl Pts',(-6.77529346438942,-19.2559618389779,
37.8938653746639));
#246603=CARTESIAN_POINT('Ctrl Pts',(-15.0560262878895,-13.784510883276,
37.6102008853287));
#246604=CARTESIAN_POINT('Ctrl Pts',(-19.7775065706961,-5.05439429791984,
37.3265363959936));
#246605=CARTESIAN_POINT('Ctrl Pts',(-19.8235738883334,4.87058376034741,
37.0428719066584));
#246606=CARTESIAN_POINT('Ctrl Pts',(-15.1833379026596,13.6441532535528,
36.7592074173233));
#246607=CARTESIAN_POINT('Ctrl Pts',(-6.95375284353794,19.1922377346613,
36.4755429279881));
#246608=CARTESIAN_POINT('Ctrl Pts',(2.91970304859595,20.2032671115543,36.191878438653));
#246609=CARTESIAN_POINT('Ctrl Pts',(12.1029396029642,16.4382335072759,35.9082139493179));
#246610=CARTESIAN_POINT('Ctrl Pts',(18.4250348636094,8.78719284798237,35.6245494599827));
#246611=CARTESIAN_POINT('Ctrl Pts',(20.3914421826421,-0.941144826593259,
35.3408849706476));
#246612=CARTESIAN_POINT('Ctrl Pts',(17.5373018346479,-10.4469953686843,
35.0572204813124));
#246613=CARTESIAN_POINT('Ctrl Pts',(10.5373341004155,-17.4831707058292,
34.7735559919772));
#246614=CARTESIAN_POINT('Ctrl Pts',(1.0463350375214,-20.3863152840602,34.4898915026422));
#246615=CARTESIAN_POINT('Ctrl Pts',(-8.6920181791847,-18.4701241968768,
34.206227013307));
#246616=CARTESIAN_POINT('Ctrl Pts',(-16.3755737222254,-12.187586025764,
33.9225625239718));
#246617=CARTESIAN_POINT('Ctrl Pts',(-20.1879350168155,-3.02389610241448,
33.6388980346367));
#246618=CARTESIAN_POINT('Ctrl Pts',(-19.2278578447177,6.85464445227348,
33.3552335453016));
#246619=CARTESIAN_POINT('Ctrl Pts',(-13.7223049571996,15.1127434482288,
33.0715690559664));
#246620=CARTESIAN_POINT('Ctrl Pts',(-4.97279195058249,19.7981819400973,
32.7879045666313));
#246621=CARTESIAN_POINT('Ctrl Pts',(4.95229168486754,19.803319792274,32.5042400772961));
#246622=CARTESIAN_POINT('Ctrl Pts',(13.7066509712466,15.1269424326791,32.220575587961));
#246623=CARTESIAN_POINT('Ctrl Pts',(19.2207507275461,6.87454789340138,31.9369110986258));
#246624=CARTESIAN_POINT('Ctrl Pts',(20.191054942124,-3.0029933371402,31.6532466092907));
#246625=CARTESIAN_POINT('Ctrl Pts',(16.3881830411929,-12.1706254611017,
31.3695821199555));
#246626=CARTESIAN_POINT('Ctrl Pts',(8.71113623617171,-18.4611151212125,
31.0859176306204));
#246627=CARTESIAN_POINT('Ctrl Pts',(-1.02522814816265,-20.3873878413671,
30.8022531412852));
#246628=CARTESIAN_POINT('Ctrl Pts',(-10.5192272876774,-17.4940705592224,
30.5185886519501));
#246629=CARTESIAN_POINT('Ctrl Pts',(-17.5264770935878,-10.4651473476835,
30.2349241626149));
#246630=CARTESIAN_POINT('Ctrl Pts',(-20.3904554309905,-0.962254686211632,
29.9512596732799));
#246631=CARTESIAN_POINT('Ctrl Pts',(-18.4341254570234,8.76810930145923,
29.6675951839446));
#246632=CARTESIAN_POINT('Ctrl Pts',(-12.1199463990313,16.4256999570535,
29.3839306946095));
#246633=CARTESIAN_POINT('Ctrl Pts',(-2.94062976939566,20.2002219568034,
29.1002662052743));
#246634=CARTESIAN_POINT('Ctrl Pts',(6.93390135192524,19.1994497164391,28.8166017159392));
#246635=CARTESIAN_POINT('Ctrl Pts',(15.1691588264021,13.6598201468265,28.5329372266041));
#246636=CARTESIAN_POINT('Ctrl Pts',(19.818609790081,4.89119571055254,28.2492727372689));
#246637=CARTESIAN_POINT('Ctrl Pts',(19.7825511526084,-5.03409632373598,
27.9656082479338));
#246638=CARTESIAN_POINT('Ctrl Pts',(15.070646188457,-13.7685505289684,27.6819437585986));
#246639=CARTESIAN_POINT('Ctrl Pts',(6.79448560280756,-19.2497197685863,
27.3982792692635));
#246640=CARTESIAN_POINT('Ctrl Pts',(0.20862569599503,-19.8672032118308,
27.2091696097067));
#246641=CARTESIAN_POINT('Ctrl Pts',(-2.96439551900086,-19.3819004471681,
27.1146147799283));
#246642=CARTESIAN_POINT('Ctrl Pts',(-5.03267068249681,18.723789808038,50.7455804682351));
#246643=CARTESIAN_POINT('Ctrl Pts',(-1.96763259224133,19.5476255536701,
50.6510256384567));
#246644=CARTESIAN_POINT('Ctrl Pts',(4.57265655381232,19.6609968673159,50.4619159789));
#246645=CARTESIAN_POINT('Ctrl Pts',(13.3053336850453,15.1792101181486,50.1782514895648));
#246646=CARTESIAN_POINT('Ctrl Pts',(18.8912348304753,7.11051754866412,49.8945870002297));
#246647=CARTESIAN_POINT('Ctrl Pts',(20.0119200597001,-2.63981095950913,
49.6109225108946));
#246648=CARTESIAN_POINT('Ctrl Pts',(16.4014356336158,-11.7657349206788,
49.3272580215594));
#246649=CARTESIAN_POINT('Ctrl Pts',(8.91381444427017,-18.1104094386889,
49.0435935322242));
#246650=CARTESIAN_POINT('Ctrl Pts',(-0.681123165057568,-20.1736850199524,
48.7599290428891));
#246651=CARTESIAN_POINT('Ctrl Pts',(-10.1149997166628,-17.4679353393109,
48.4762645535539));
#246652=CARTESIAN_POINT('Ctrl Pts',(-17.1577066956268,-10.6327342030941,
48.1926000642188));
#246653=CARTESIAN_POINT('Ctrl Pts',(-20.1443118891735,-1.28396032499025,
47.9089355748837));
#246654=CARTESIAN_POINT('Ctrl Pts',(-18.3687966158156,8.36834808496727,
47.6252710855485));
#246655=CARTESIAN_POINT('Ctrl Pts',(-12.2508854060041,16.0423717723176,
47.3416065962134));
#246656=CARTESIAN_POINT('Ctrl Pts',(-3.23685981583587,19.923971748259,47.0579421068782));
#246657=CARTESIAN_POINT('Ctrl Pts',(6.54236183138788,19.0955336003232,46.7742776175431));
#246658=CARTESIAN_POINT('Ctrl Pts',(14.774965349667,13.7529016148046,46.4906131282079));
#246659=CARTESIAN_POINT('Ctrl Pts',(19.514759455661,5.15907626737596,46.2069486388728));
#246660=CARTESIAN_POINT('Ctrl Pts',(19.6412540650988,-4.65435733527977,
45.9232841495376));
#246661=CARTESIAN_POINT('Ctrl Pts',(15.1245459174634,-13.367498458975,45.6396196602025));
#246662=CARTESIAN_POINT('Ctrl Pts',(7.03238713051386,-18.9205558868663,
45.3559551708673));
#246663=CARTESIAN_POINT('Ctrl Pts',(-2.72223166517841,-20.0007839538315,
45.0722906815322));
#246664=CARTESIAN_POINT('Ctrl Pts',(-11.8333134676828,-16.3528161589626,
44.788626192197));
#246665=CARTESIAN_POINT('Ctrl Pts',(-18.1469937339851,-8.83903401807054,
44.5049617028619));
#246666=CARTESIAN_POINT('Ctrl Pts',(-20.1707151295055,0.764300419447096,
44.2212972135267));
#246667=CARTESIAN_POINT('Ctrl Pts',(-17.4260688488432,10.1869538347141,
43.9376327241916));
#246668=CARTESIAN_POINT('Ctrl Pts',(-10.5618907187253,17.2014060009043,
43.6539682348564));
#246669=CARTESIAN_POINT('Ctrl Pts',(-1.20087606222137,20.1494367326269,
43.3703037455213));
#246670=CARTESIAN_POINT('Ctrl Pts',(8.44402632750275,18.3341300131895,43.0866392561861));
#246671=CARTESIAN_POINT('Ctrl Pts',(16.0927564480974,12.1846253065957,42.802974766851));
#246672=CARTESIAN_POINT('Ctrl Pts',(19.937150472317,3.15466876295703,42.5193102775158));
#246673=CARTESIAN_POINT('Ctrl Pts',(19.0683916289909,-6.62105313702988,
42.2356457881807));
#246674=CARTESIAN_POINT('Ctrl Pts',(13.691854966022,-14.8315545897675,41.9519812988455));
#246675=CARTESIAN_POINT('Ctrl Pts',(5.07855658101928,-19.5358687294238,
41.6683168095104));
#246676=CARTESIAN_POINT('Ctrl Pts',(-4.73531525334101,-19.621893216796,
41.3846523201753));
#246677=CARTESIAN_POINT('Ctrl Pts',(-13.4297560689068,-15.0692918177841,
41.1009878308401));
#246678=CARTESIAN_POINT('Ctrl Pts',(-18.9493954796961,-6.95430189982782,
40.817323341505));
#246679=CARTESIAN_POINT('Ctrl Pts',(-19.9893878231868,2.80468864833584,
40.5336588521698));
#246680=CARTESIAN_POINT('Ctrl Pts',(-16.3038783618747,11.9006493235063,
40.2499943628347));
#246681=CARTESIAN_POINT('Ctrl Pts',(-8.764123472648,18.1832902335099,39.9663298734995));
#246682=CARTESIAN_POINT('Ctrl Pts',(0.847474819380335,20.1673917597291,
39.6826653841644));
#246683=CARTESIAN_POINT('Ctrl Pts',(10.2587296179546,17.3839112568368,39.3990008948292));
#246684=CARTESIAN_POINT('Ctrl Pts',(17.2448153341421,10.4908649810782,39.1153364054941));
#246685=CARTESIAN_POINT('Ctrl Pts',(20.1542176268154,1.117772700883,38.8316719161589));
#246686=CARTESIAN_POINT('Ctrl Pts',(18.2991522623334,-8.51956163425178,
38.5480074268238));
#246687=CARTESIAN_POINT('Ctrl Pts',(12.1181576694577,-16.1428671139311,
38.2643429374886));
#246688=CARTESIAN_POINT('Ctrl Pts',(3.07242422392511,-19.9499903094742,
37.9806784481535));
#246689=CARTESIAN_POINT('Ctrl Pts',(-6.69963192561928,-19.0409252931967,
37.6970139588183));
#246690=CARTESIAN_POINT('Ctrl Pts',(-14.8878915609299,-13.6305755135235,
37.4133494694832));
#246691=CARTESIAN_POINT('Ctrl Pts',(-19.5566457935149,-4.99795050664472,
37.129684980148));
#246692=CARTESIAN_POINT('Ctrl Pts',(-19.6021986649282,4.81619263117291,
36.8460204908129));
#246693=CARTESIAN_POINT('Ctrl Pts',(-15.0137814523861,13.4917852954996,
36.5623560014778));
#246694=CARTESIAN_POINT('Ctrl Pts',(-6.87609840050386,18.9779128132273,
36.2786915121426));
#246695=CARTESIAN_POINT('Ctrl Pts',(2.8870979331762,19.9776517509977,35.9950270228075));
#246696=CARTESIAN_POINT('Ctrl Pts',(11.9677827955411,16.2546632976074,35.7113625334723));
#246697=CARTESIAN_POINT('Ctrl Pts',(18.2192775046103,8.68906388340795,35.4276980441372));
#246698=CARTESIAN_POINT('Ctrl Pts',(20.1637254200566,-0.930634807188255,
35.144033554802));
#246699=CARTESIAN_POINT('Ctrl Pts',(17.3414580310299,-10.3303309394201,
34.8603690654669));
#246700=CARTESIAN_POINT('Ctrl Pts',(10.4196608340474,-17.287931399202,34.5767045761317));
#246701=CARTESIAN_POINT('Ctrl Pts',(1.03465033051122,-20.15865577494,34.2930400867966));
#246702=CARTESIAN_POINT('Ctrl Pts',(-8.59495205592753,-18.2638633130712,
34.0093755974614));
#246703=CARTESIAN_POINT('Ctrl Pts',(-16.1927032513808,-12.05148394879,33.7257111081263));
#246704=CARTESIAN_POINT('Ctrl Pts',(-19.9624908738805,-2.99012743492066,
33.4420466187912));
#246705=CARTESIAN_POINT('Ctrl Pts',(-19.0131351439317,6.77809677951627,
33.158382129456));
#246706=CARTESIAN_POINT('Ctrl Pts',(-13.5690642577412,14.9439753453545,
32.8747176401209));
#246707=CARTESIAN_POINT('Ctrl Pts',(-4.91725943513013,19.5770902754819,
32.5910531507857));
#246708=CARTESIAN_POINT('Ctrl Pts',(4.89698810172633,19.5821707518089,32.3073886614505));
#246709=CARTESIAN_POINT('Ctrl Pts',(13.5535850830912,14.9580157659886,32.0237241721154));
#246710=CARTESIAN_POINT('Ctrl Pts',(19.0061073960749,6.79777795335345,31.7400596827802));
#246711=CARTESIAN_POINT('Ctrl Pts',(19.9655759536265,-2.96945809616533,
31.4563951934452));
#246712=CARTESIAN_POINT('Ctrl Pts',(16.2051717677024,-12.0347127879986,
31.1727307041099));
#246713=CARTESIAN_POINT('Ctrl Pts',(8.61385659836635,-18.2549548429092,
30.8890662147749));
#246714=CARTESIAN_POINT('Ctrl Pts',(-1.01377911160354,-20.1597163572723,
30.6054017254396));
#246715=CARTESIAN_POINT('Ctrl Pts',(-10.4017562964993,-17.2987095258731,
30.3217372361046));
#246716=CARTESIAN_POINT('Ctrl Pts',(-17.3307540303964,-10.3482802205136,
30.0380727467693));
#246717=CARTESIAN_POINT('Ctrl Pts',(-20.1627499712779,-0.951508907041387,
29.7544082574343));
#246718=CARTESIAN_POINT('Ctrl Pts',(-18.2282660162614,8.67019340771676,
29.470743768099));
#246719=CARTESIAN_POINT('Ctrl Pts',(-11.9846007964959,16.242269793199,29.187079278764));
#246720=CARTESIAN_POINT('Ctrl Pts',(-2.90778872057749,19.9746404424888,
28.9034147894288));
#246721=CARTESIAN_POINT('Ctrl Pts',(6.8564641371897,18.9850445751192,28.6197503000937));
#246722=CARTESIAN_POINT('Ctrl Pts',(14.9997695968415,13.5072765985224,28.3360858107585));
#246723=CARTESIAN_POINT('Ctrl Pts',(19.597272315768,4.83657566460064,28.0524213214234));
#246724=CARTESIAN_POINT('Ctrl Pts',(19.5616693248452,-4.97788172372892,
27.7687568320882));
#246725=CARTESIAN_POINT('Ctrl Pts',(14.9022771141258,-13.6147883235513,
27.4850923427531));
#246726=CARTESIAN_POINT('Ctrl Pts',(6.71876143592059,-19.0347637375123,
27.2014278534179));
#246727=CARTESIAN_POINT('Ctrl Pts',(0.206046922947396,-19.6453248247539,
27.0123181938611));
#246728=CARTESIAN_POINT('Ctrl Pts',(-2.93129461940814,-19.1654791442395,
26.9177633640828));
#246729=CARTESIAN_POINT('Ctrl Pts',(-4.97041155914447,18.4921579742015,
50.2817826024571));
#246730=CARTESIAN_POINT('Ctrl Pts',(-1.94302445499501,19.3058737058896,
50.1872277726787));
#246731=CARTESIAN_POINT('Ctrl Pts',(4.51593015769505,19.4177650250431,49.998118113122));
#246732=CARTESIAN_POINT('Ctrl Pts',(13.1408266986167,14.9914611280673,49.7144536237868));
#246733=CARTESIAN_POINT('Ctrl Pts',(18.6575167939845,7.02255517593202,49.4307891344517));
#246734=CARTESIAN_POINT('Ctrl Pts',(19.7643966012162,-2.60715362943405,
49.1471246451165));
#246735=CARTESIAN_POINT('Ctrl Pts',(16.1985443065376,-11.6201974256342,
48.8634601557814));
#246736=CARTESIAN_POINT('Ctrl Pts',(8.8035575555269,-17.886387222828,48.5797956664462));
#246737=CARTESIAN_POINT('Ctrl Pts',(-0.672700255288352,-19.9241419215312,
48.2961311771111));
#246738=CARTESIAN_POINT('Ctrl Pts',(-9.98987843345576,-17.2518610333856,
48.0124666877759));
#246739=CARTESIAN_POINT('Ctrl Pts',(-16.9454706750323,-10.5012099970458,
47.7288021984408));
#246740=CARTESIAN_POINT('Ctrl Pts',(-19.8951313781145,-1.26807799384338,
47.4451377091056));
#246741=CARTESIAN_POINT('Ctrl Pts',(-18.1415792536807,8.26483364016323,
47.1614732197704));
#246742=CARTESIAN_POINT('Ctrl Pts',(-12.0993448764348,15.8439315762859,
46.8778087304353));
#246743=CARTESIAN_POINT('Ctrl Pts',(-3.19682069134395,19.6775170897336,
46.5941442411002));
#246744=CARTESIAN_POINT('Ctrl Pts',(6.4614344371437,18.8593265295337,46.310479751765));
#246745=CARTESIAN_POINT('Ctrl Pts',(14.5922026367248,13.5827815879472,46.0268152624299));
#246746=CARTESIAN_POINT('Ctrl Pts',(19.2733666650293,5.09525975824699,45.7431507730947));
#246747=CARTESIAN_POINT('Ctrl Pts',(19.3982965597514,-4.59678407529143,
45.4594862837596));
#246748=CARTESIAN_POINT('Ctrl Pts',(14.9374589895186,-13.2021457763465,
45.1758217944244));
#246749=CARTESIAN_POINT('Ctrl Pts',(6.94539822323339,-18.686513244073,44.8921573050893));
#246750=CARTESIAN_POINT('Ctrl Pts',(-2.68855832580924,-19.7533791542126,
44.6084928157541));
#246751=CARTESIAN_POINT('Ctrl Pts',(-11.6869382780781,-16.1505358277099,
44.324828326419));
#246752=CARTESIAN_POINT('Ctrl Pts',(-17.9225198653938,-8.72969733182389,
44.0411638370838));
#246753=CARTESIAN_POINT('Ctrl Pts',(-19.9212083229546,0.754846210419105,
43.7574993477487));
#246754=CARTESIAN_POINT('Ctrl Pts',(-17.2105126445944,10.0609437104428,
43.4738348584135));
#246755=CARTESIAN_POINT('Ctrl Pts',(-10.4312427170225,16.9886288210853,
43.1901703690784));
#246756=CARTESIAN_POINT('Ctrl Pts',(-1.18602151940655,19.9001931345959,
42.9065058797433));
#246757=CARTESIAN_POINT('Ctrl Pts',(8.33957578966784,18.1073413147301,42.6228413904081));
#246758=CARTESIAN_POINT('Ctrl Pts',(15.893692991755,12.0339044754191,42.339176901073));
#246759=CARTESIAN_POINT('Ctrl Pts',(19.6905328033381,3.11564628289894,42.0555124117378));
#246760=CARTESIAN_POINT('Ctrl Pts',(18.8325202941566,-6.53915233113972,
41.7718479224027));
#246761=CARTESIAN_POINT('Ctrl Pts',(13.52249007306,-14.6480918915585,41.4881834330675));
#246762=CARTESIAN_POINT('Ctrl Pts',(5.01573607978858,-19.2942148173362,
41.2045189437323));
#246763=CARTESIAN_POINT('Ctrl Pts',(-4.67674056327802,-19.379175202866,
40.9208544543973));
#246764=CARTESIAN_POINT('Ctrl Pts',(-13.2636332751175,-14.8828883682835,
40.637189965062));
#246765=CARTESIAN_POINT('Ctrl Pts',(-18.7149960980875,-6.86827888835046,
40.353525475727));
#246766=CARTESIAN_POINT('Ctrl Pts',(-19.7421239909707,2.76999533658988,
40.0698609863918));
#246767=CARTESIAN_POINT('Ctrl Pts',(-16.1022033791588,11.753441205698,39.7861964970566));
#246768=CARTESIAN_POINT('Ctrl Pts',(-8.65571341151803,17.9583673861868,
39.5025320077215));
#246769=CARTESIAN_POINT('Ctrl Pts',(0.836991763400817,19.917926062409,39.2188675183864));
#246770=CARTESIAN_POINT('Ctrl Pts',(10.1318316448179,17.168876531697,38.9352030290512));
#246771=CARTESIAN_POINT('Ctrl Pts',(17.0315011915031,10.3610955503469,38.651538539716));
#246772=CARTESIAN_POINT('Ctrl Pts',(19.9049148902932,1.10394612630193,38.3678740503809));
#246773=CARTESIAN_POINT('Ctrl Pts',(18.0727962300869,-8.41417674317256,
38.0842095610457));
#246774=CARTESIAN_POINT('Ctrl Pts',(11.9682590266751,-15.9431838009226,
37.8005450717106));
#246775=CARTESIAN_POINT('Ctrl Pts',(3.03441908867427,-19.7032138148547,
37.5168805823755));
#246776=CARTESIAN_POINT('Ctrl Pts',(-6.6167591193573,-18.8053937102096,
37.2332160930403));
#246777=CARTESIAN_POINT('Ctrl Pts',(-14.7037319881839,-13.4619686323825,
36.9495516037052));
#246778=CARTESIAN_POINT('Ctrl Pts',(-19.3147348742325,-4.93612708281449,
36.66588711437));
#246779=CARTESIAN_POINT('Ctrl Pts',(-19.3597242677818,4.75661750775198,
36.3822226250349));
#246780=CARTESIAN_POINT('Ctrl Pts',(-14.8280646525116,13.3248952153676,
36.0985581356997));
#246781=CARTESIAN_POINT('Ctrl Pts',(-6.79104274716209,18.7431606791865,
35.8148936463646));
#246782=CARTESIAN_POINT('Ctrl Pts',(2.85138523875787,19.7305330911205,35.5312291570294));
#246783=CARTESIAN_POINT('Ctrl Pts',(11.8197442531238,16.0535970931843,35.2475646676943));
#246784=CARTESIAN_POINT('Ctrl Pts',(17.9939095035569,8.58158229101569,34.9639001783592));
#246785=CARTESIAN_POINT('Ctrl Pts',(19.9143050744596,-0.919123082524375,
34.6802356890239));
#246786=CARTESIAN_POINT('Ctrl Pts',(17.1269484418984,-10.2025472754713,
34.3965711996889));
#246787=CARTESIAN_POINT('Ctrl Pts',(10.2907721811752,-17.0740839213967,
34.1129067103536));
#246788=CARTESIAN_POINT('Ctrl Pts',(1.0218519593011,-19.9092981396127,33.8292422210186));
#246789=CARTESIAN_POINT('Ctrl Pts',(-8.4886346038045,-18.0379437964846,
33.5455777316834));
#246790=CARTESIAN_POINT('Ctrl Pts',(-15.9924034775361,-11.902410043606,
33.2619132423483));
#246791=CARTESIAN_POINT('Ctrl Pts',(-19.7155597503807,-2.95314029079348,
32.9782487530131));
#246792=CARTESIAN_POINT('Ctrl Pts',(-18.7779473182058,6.69425338222099,
32.694584263678));
#246793=CARTESIAN_POINT('Ctrl Pts',(-13.4012182559299,14.7591220299406,
32.4109197743428));
#246794=CARTESIAN_POINT('Ctrl Pts',(-4.85643413977765,19.3349264629417,
32.1272552850077));
#246795=CARTESIAN_POINT('Ctrl Pts',(4.83641355748998,19.3399440950882,31.8435907956725));
#246796=CARTESIAN_POINT('Ctrl Pts',(13.3859305559762,14.7729887739089,31.5599263063374));
#246797=CARTESIAN_POINT('Ctrl Pts',(18.7710064994486,6.71369110494164,31.2762618170022));
#246798=CARTESIAN_POINT('Ctrl Pts',(19.7186066733843,-2.93272662705514,
30.9925973276671));
#246799=CARTESIAN_POINT('Ctrl Pts',(16.0047177514701,-11.8858463372574,
30.7089328383319));
#246800=CARTESIAN_POINT('Ctrl Pts',(8.50730532141531,-18.029145523327,30.4252683489968));
#246801=CARTESIAN_POINT('Ctrl Pts',(-1.00123895156913,-19.9103455999945,
30.1416038596616));
#246802=CARTESIAN_POINT('Ctrl Pts',(-10.2730890400874,-17.0847287308689,
29.8579393703265));
#246803=CARTESIAN_POINT('Ctrl Pts',(-17.1163770030259,-10.220274517225,
29.5742748809913));
#246804=CARTESIAN_POINT('Ctrl Pts',(-19.9133413813041,-0.939738997033988,
29.2906103916563));
#246805=CARTESIAN_POINT('Ctrl Pts',(-18.0027874477085,8.56294528261517,
29.006945902321));
#246806=CARTESIAN_POINT('Ctrl Pts',(-11.8363529885069,16.041356805518,28.7232814129859));
#246807=CARTESIAN_POINT('Ctrl Pts',(-2.87182253755381,19.7275592067438,
28.4396169236507));
#246808=CARTESIAN_POINT('Ctrl Pts',(6.77165623639576,18.7502038744783,28.1559524343157));
#246809=CARTESIAN_POINT('Ctrl Pts',(14.8142163990336,13.3401955886779,27.8722879449804));
#246810=CARTESIAN_POINT('Ctrl Pts',(19.3548782199346,4.77674702586752,27.5886234556454));
#246811=CARTESIAN_POINT('Ctrl Pts',(19.3196576360398,-4.91630378872498,
27.3049589663101));
#246812=CARTESIAN_POINT('Ctrl Pts',(14.7180174195729,-13.4463822760837,
27.021294476975));
#246813=CARTESIAN_POINT('Ctrl Pts',(6.63548592090629,-18.7992965387118,
26.7376299876399));
#246814=CARTESIAN_POINT('Ctrl Pts',(0.203770779004169,-19.4023344226949,
26.5485203280831));
#246815=CARTESIAN_POINT('Ctrl Pts',(-2.89503160026673,-18.9283831756322,
26.4539654983047));
#246816=CARTESIAN_POINT('Ctrl Pts',(-4.99266094017822,18.5749356403984,
49.5792334300991));
#246817=CARTESIAN_POINT('Ctrl Pts',(-1.95181203182494,19.3922697008567,
49.4846786003207));
#246818=CARTESIAN_POINT('Ctrl Pts',(4.53619842620907,19.5046880124633,49.295568940764));
#246819=CARTESIAN_POINT('Ctrl Pts',(13.1996184287771,15.0585573067728,49.0119044514288));
#246820=CARTESIAN_POINT('Ctrl Pts',(18.7410396377145,7.05399010411642,48.7282399620937));
#246821=CARTESIAN_POINT('Ctrl Pts',(19.8528544959331,-2.61882428834533,
48.4445754727585));
#246822=CARTESIAN_POINT('Ctrl Pts',(16.2710513158582,-11.6722081836344,
48.1609109834233));
#246823=CARTESIAN_POINT('Ctrl Pts',(8.84296016325448,-17.96644598934,47.8772464940882));
#246824=CARTESIAN_POINT('Ctrl Pts',(-0.675710408957768,-20.0133211151261,
47.5935820047531));
#246825=CARTESIAN_POINT('Ctrl Pts',(-10.0345929792461,-17.329079472753,
47.3099175154179));
#246826=CARTESIAN_POINT('Ctrl Pts',(-17.0213174474303,-10.5482127871672,
47.0262530260828));
#246827=CARTESIAN_POINT('Ctrl Pts',(-19.9841809754032,-1.27375385894359,
46.7425885367476));
#246828=CARTESIAN_POINT('Ctrl Pts',(-18.2227798948028,8.301826582313,46.4589240474125));
#246829=CARTESIAN_POINT('Ctrl Pts',(-12.1535008926611,15.914848122093,46.1752595580773));
#246830=CARTESIAN_POINT('Ctrl Pts',(-3.21112946869069,19.7655925568465,
45.8915950687422));
#246831=CARTESIAN_POINT('Ctrl Pts',(6.49035544933071,18.9437398178966,45.607930579407));
#246832=CARTESIAN_POINT('Ctrl Pts',(14.6575165219737,13.6435773584121,45.3242660900719));
#246833=CARTESIAN_POINT('Ctrl Pts',(19.3596331734088,5.11806585532543,45.0406016007367));
#246834=CARTESIAN_POINT('Ctrl Pts',(19.485122249831,-4.6173590232754,44.7569371114016));
#246835=CARTESIAN_POINT('Ctrl Pts',(15.0043182191573,-13.2612378417013,
44.4732726220664));
#246836=CARTESIAN_POINT('Ctrl Pts',(6.97648543700216,-18.7701530310162,
44.1896081327313));
#246837=CARTESIAN_POINT('Ctrl Pts',(-2.70059216244256,-19.8417941732914,
43.9059436433962));
#246838=CARTESIAN_POINT('Ctrl Pts',(-11.7392483593808,-16.2228247217612,
43.622279154061));
#246839=CARTESIAN_POINT('Ctrl Pts',(-18.0027400608168,-8.76877096829118,
43.3386146647259));
#246840=CARTESIAN_POINT('Ctrl Pts',(-20.0103745359628,0.758224859793893,
43.0549501753907));
#246841=CARTESIAN_POINT('Ctrl Pts',(-17.2875459355441,10.1059759311553,
42.7712856860556));
#246842=CARTESIAN_POINT('Ctrl Pts',(-10.4779323753525,17.0646689724586,
42.4876211967204));
#246843=CARTESIAN_POINT('Ctrl Pts',(-1.19133008532116,19.9892652848108,
42.2039567073853));
#246844=CARTESIAN_POINT('Ctrl Pts',(8.37690326395217,18.1883887605854,41.9202922180501));
#246845=CARTESIAN_POINT('Ctrl Pts',(15.9648322716631,12.0877675580464,41.636627728715));
#246846=CARTESIAN_POINT('Ctrl Pts',(19.7786665256502,3.12959174120939,41.3529632393798));
#246847=CARTESIAN_POINT('Ctrl Pts',(18.9168136005192,-6.56842121083249,
41.0692987500447));
#246848=CARTESIAN_POINT('Ctrl Pts',(13.5830159814734,-14.7136559306864,
40.7856342607095));
#246849=CARTESIAN_POINT('Ctrl Pts',(5.03818623363966,-19.3805746425333,
40.5019697713744));
#246850=CARTESIAN_POINT('Ctrl Pts',(-4.69767339217832,-19.4659153059917,
40.2183052820393));
#246851=CARTESIAN_POINT('Ctrl Pts',(-13.3230005549971,-14.9495033432945,
39.9346407927041));
#246852=CARTESIAN_POINT('Ctrl Pts',(-18.798763372729,-6.89902092008477,
39.650976303369));
#246853=CARTESIAN_POINT('Ctrl Pts',(-19.8304886325496,2.78239368061836,
39.3673118140338));
#246854=CARTESIAN_POINT('Ctrl Pts',(-16.1742759398863,11.8060489504339,
39.0836473246986));
#246855=CARTESIAN_POINT('Ctrl Pts',(-8.69445590009568,18.0387480330791,
38.7999828353635));
#246856=CARTESIAN_POINT('Ctrl Pts',(0.840738091668806,20.0070775842161,
38.5163183460283));
#246857=CARTESIAN_POINT('Ctrl Pts',(10.1771811559567,17.24572346173,38.2326538566932));
#246858=CARTESIAN_POINT('Ctrl Pts',(17.1077332372054,10.4074712338898,37.948989367358));
#246859=CARTESIAN_POINT('Ctrl Pts',(19.9940081748224,1.1088873273509,37.6653248780229));
#246860=CARTESIAN_POINT('Ctrl Pts',(18.1536890540775,-8.45183812714685,
37.3816603886877));
#246861=CARTESIAN_POINT('Ctrl Pts',(12.0218282839495,-16.0145445989218,
37.0979958993526));
#246862=CARTESIAN_POINT('Ctrl Pts',(3.04800097861144,-19.791404296664,36.8143314100175));
#246863=CARTESIAN_POINT('Ctrl Pts',(-6.64637536268876,-18.8895655995015,
36.5306669206823));
#246864=CARTESIAN_POINT('Ctrl Pts',(-14.7695450692689,-13.522223650216,
36.2470024313472));
#246865=CARTESIAN_POINT('Ctrl Pts',(-19.4011865460554,-4.95822091125264,
35.963337942012));
#246866=CARTESIAN_POINT('Ctrl Pts',(-19.4463773096111,4.77790786138328,
35.6796734526769));
#246867=CARTESIAN_POINT('Ctrl Pts',(-14.8944342396405,13.3845367002615,
35.3960089633417));
#246868=CARTESIAN_POINT('Ctrl Pts',(-6.82143907425306,18.8270540169161,
35.1123444740066));
#246869=CARTESIAN_POINT('Ctrl Pts',(2.86414787943124,19.8188458524807,34.8286799846714));
#246870=CARTESIAN_POINT('Ctrl Pts',(11.8726487665875,16.1254520948975,34.5450154953363));
#246871=CARTESIAN_POINT('Ctrl Pts',(18.0744492349764,8.61999297284873,34.2613510060012));
#246872=CARTESIAN_POINT('Ctrl Pts',(20.0034403889277,-0.923237025978061,
33.977686516666));
#246873=CARTESIAN_POINT('Ctrl Pts',(17.2036077041486,-10.2482133058134,
33.6940220273309));
#246874=CARTESIAN_POINT('Ctrl Pts',(10.3368331012562,-17.1505065650137,
33.4103575379957));
#246875=CARTESIAN_POINT('Ctrl Pts',(1.02642571145348,-19.9984110433204,
33.1266930486606));
#246876=CARTESIAN_POINT('Ctrl Pts',(-8.5266292569905,-18.1186806229341,
32.8430285593254));
#246877=CARTESIAN_POINT('Ctrl Pts',(-16.0639845800588,-11.9556845645187,
32.5593640699903));
#246878=CARTESIAN_POINT('Ctrl Pts',(-19.8038054918926,-2.96635838138325,
32.2756995806551));
#246879=CARTESIAN_POINT('Ctrl Pts',(-18.8619963590107,6.72421648553586,
31.99203509132));
#246880=CARTESIAN_POINT('Ctrl Pts',(-13.4612013584263,14.8251830337473,
31.7083706019848));
#246881=CARTESIAN_POINT('Ctrl Pts',(-4.87817126717171,19.4214685111926,
31.4247061126497));
#246882=CARTESIAN_POINT('Ctrl Pts',(4.85806107398456,19.4265086019569,31.1410416233145));
#246883=CARTESIAN_POINT('Ctrl Pts',(13.4458452312139,14.8391118445192,30.8573771339794));
#246884=CARTESIAN_POINT('Ctrl Pts',(18.8550244743535,6.74374121035293,30.5737126446442));
#246885=CARTESIAN_POINT('Ctrl Pts',(19.8068660510877,-2.94585334710822,
30.2900481553091));
#246886=CARTESIAN_POINT('Ctrl Pts',(16.0763539753296,-11.9390467201871,
30.0063836659739));
#246887=CARTESIAN_POINT('Ctrl Pts',(8.54538353703416,-18.1098429687229,
29.7227191766388));
#246888=CARTESIAN_POINT('Ctrl Pts',(-1.00572042779812,-19.9994631930227,
29.4390546873036));
#246889=CARTESIAN_POINT('Ctrl Pts',(-10.3190708378165,-17.1611990181726,
29.1553901979686));
#246890=CARTESIAN_POINT('Ctrl Pts',(-17.1929888955401,-10.266019897461,
28.8717257086333));
#246891=CARTESIAN_POINT('Ctrl Pts',(-20.0024724870157,-0.943945208694384,
28.5880612192983));
#246892=CARTESIAN_POINT('Ctrl Pts',(-18.0833667078558,8.60127253136234,
28.304396729963));
#246893=CARTESIAN_POINT('Ctrl Pts',(-11.8893322568398,16.1131570500194,
28.020732240628));
#246894=CARTESIAN_POINT('Ctrl Pts',(-2.88467582783068,19.8158585981596,
27.7370677512928));
#246895=CARTESIAN_POINT('Ctrl Pts',(6.8019641445012,18.8341288546536,27.4534032619576));
#246896=CARTESIAN_POINT('Ctrl Pts',(14.8805272801303,13.3999053231988,27.1697387726225));
#246897=CARTESIAN_POINT('Ctrl Pts',(19.4415030417231,4.79812794416619,26.8860742832873));
#246898=CARTESIAN_POINT('Ctrl Pts',(19.4061443677994,-4.93830981890452,
26.6024097939522));
#246899=CARTESIAN_POINT('Ctrl Pts',(14.7838681991974,-13.5065656587985,
26.318745304617));
#246900=CARTESIAN_POINT('Ctrl Pts',(6.66524198702294,-18.8834451274098,
26.0350808152819));
#246901=CARTESIAN_POINT('Ctrl Pts',(0.204590922807256,-19.4891722993217,
25.8459711557251));
#246902=CARTESIAN_POINT('Ctrl Pts',(-2.90799082113056,-19.013113545465,
25.7514163259467));
#246903=CARTESIAN_POINT('Ctrl Pts',(-5.0516140674262,18.7942676874876,49.2458490595547));
#246904=CARTESIAN_POINT('Ctrl Pts',(-1.97483242968249,19.6212599205488,
49.1512942297763));
#246905=CARTESIAN_POINT('Ctrl Pts',(4.58974593742322,19.7349979561337,48.9621845702195));
#246906=CARTESIAN_POINT('Ctrl Pts',(13.3554882276758,15.2363713791604,48.6785200808843));
#246907=CARTESIAN_POINT('Ctrl Pts',(18.9623315673824,7.13728349472496,48.3948555915492));
#246908=CARTESIAN_POINT('Ctrl Pts',(20.087280513282,-2.64974722861605,48.1111911022141));
#246909=CARTESIAN_POINT('Ctrl Pts',(16.4631802579394,-11.8100347413967,
47.8275266128789));
#246910=CARTESIAN_POINT('Ctrl Pts',(8.94737903382076,-18.1785951546596,
47.5438621235438));
#246911=CARTESIAN_POINT('Ctrl Pts',(-0.683689492758555,-20.2496400805783,
47.2601976342087));
#246912=CARTESIAN_POINT('Ctrl Pts',(-10.1530821474164,-17.5337026283916,
46.9765331448734));
#246913=CARTESIAN_POINT('Ctrl Pts',(-17.2223066069321,-10.6727669516359,
46.6928686555384));
#246914=CARTESIAN_POINT('Ctrl Pts',(-20.2201557770115,-1.2887944423578,
46.4092041662032));
#246915=CARTESIAN_POINT('Ctrl Pts',(-18.4379559751267,8.39985522204862,
46.125539676868));
#246916=CARTESIAN_POINT('Ctrl Pts',(-12.2970104106197,16.1027719427212,
45.8418751875329));
#246917=CARTESIAN_POINT('Ctrl Pts',(-3.24904675011752,19.9989862783907,
45.5582106981977));
#246918=CARTESIAN_POINT('Ctrl Pts',(6.56699409555315,19.1674290366154,45.2745462088626));
#246919=CARTESIAN_POINT('Ctrl Pts',(14.8305936665625,13.8046818277997,44.9908817195274));
#246920=CARTESIAN_POINT('Ctrl Pts',(19.5882332947799,5.17850039271948,44.7072172301923));
#246921=CARTESIAN_POINT('Ctrl Pts',(19.7152041556751,-4.67188117368493,
44.4235527408571));
#246922=CARTESIAN_POINT('Ctrl Pts',(15.1814904274489,-13.4178276151787,
44.139888251522));
#246923=CARTESIAN_POINT('Ctrl Pts',(7.05886434360403,-18.9917925225119,
43.8562237621868));
#246924=CARTESIAN_POINT('Ctrl Pts',(-2.73248097400519,-20.0760876904157,
43.5725592728518));
#246925=CARTESIAN_POINT('Ctrl Pts',(-11.8778663574746,-16.4143851536811,
43.2888947835165));
#246926=CARTESIAN_POINT('Ctrl Pts',(-18.2153178776127,-8.87231332807465,
43.0052302941814));
#246927=CARTESIAN_POINT('Ctrl Pts',(-20.2466586637112,0.767178040519936,
42.7215658048463));
#246928=CARTESIAN_POINT('Ctrl Pts',(-17.4916786820272,10.2253081157486,
42.4379013155111));
#246929=CARTESIAN_POINT('Ctrl Pts',(-10.6016566518495,17.2661699696616,
42.154236826176));
#246930=CARTESIAN_POINT('Ctrl Pts',(-1.20539740772684,20.2253001528032,
41.8705723368408));
#246931=CARTESIAN_POINT('Ctrl Pts',(8.47581841805685,18.4031587323141,41.5869078475057));
#246932=CARTESIAN_POINT('Ctrl Pts',(16.1533463077756,12.2305008991289,41.3032433581705));
#246933=CARTESIAN_POINT('Ctrl Pts',(20.0122146263896,3.16654621467207,41.0195788688354));
#246934=CARTESIAN_POINT('Ctrl Pts',(19.1401848719199,-6.64598166197098,
40.7359143795002));
#246935=CARTESIAN_POINT('Ctrl Pts',(13.7434053373823,-14.8873959749452,
40.4522498901651));
#246936=CARTESIAN_POINT('Ctrl Pts',(5.09767754588323,-19.6094220419844,
40.16858540083));
#246937=CARTESIAN_POINT('Ctrl Pts',(-4.75314390113376,-19.6957704149281,
39.8849209114948));
#246938=CARTESIAN_POINT('Ctrl Pts',(-13.480319627632,-15.1260282929567,
39.6012564221597));
#246939=CARTESIAN_POINT('Ctrl Pts',(-19.0207406974521,-6.98048511944111,
39.3175919328245));
#246940=CARTESIAN_POINT('Ctrl Pts',(-20.0646486529364,2.81524841118249,
39.0339274434894));
#246941=CARTESIAN_POINT('Ctrl Pts',(-16.3652631038439,11.9454557353167,
38.7502629541542));
#246942=CARTESIAN_POINT('Ctrl Pts',(-8.79712074151952,18.2517510349439,
38.466598464819));
#246943=CARTESIAN_POINT('Ctrl Pts',(0.850665595339194,20.2433227812865,
38.1829339754839));
#246944=CARTESIAN_POINT('Ctrl Pts',(10.2973541376273,17.4493623650475,37.8992694861488));
#246945=CARTESIAN_POINT('Ctrl Pts',(17.3097427407443,10.5303634995046,37.6156049968136));
#246946=CARTESIAN_POINT('Ctrl Pts',(20.2300990472452,1.12198115897504,37.3319405074785));
#246947=CARTESIAN_POINT('Ctrl Pts',(18.3680492888535,-8.55163811820252,
37.0482760181433));
#246948=CARTESIAN_POINT('Ctrl Pts',(12.163783008728,-16.2036456422321,36.7646115288081));
#246949=CARTESIAN_POINT('Ctrl Pts',(3.08399202172264,-20.0251028060382,
36.4809470394731));
#246950=CARTESIAN_POINT('Ctrl Pts',(-6.72485630278373,-19.1126151242931,
36.1972825501379));
#246951=CARTESIAN_POINT('Ctrl Pts',(-14.9439450570154,-13.68189516534,35.9136180608028));
#246952=CARTESIAN_POINT('Ctrl Pts',(-19.6302773325373,-5.01676798647473,
35.6299535714676));
#246953=CARTESIAN_POINT('Ctrl Pts',(-19.6760017122995,4.83432578546766,
35.3462890821325));
#246954=CARTESIAN_POINT('Ctrl Pts',(-15.0703089288541,13.5425823966977,
35.0626245927973));
#246955=CARTESIAN_POINT('Ctrl Pts',(-6.9019871808727,19.0493653998634,34.7789601034621));
#246956=CARTESIAN_POINT('Ctrl Pts',(2.89796797021497,20.0528683939748,34.495295614127));
#246957=CARTESIAN_POINT('Ctrl Pts',(12.0128419675087,16.315862742928,34.2116311247919));
#246958=CARTESIAN_POINT('Ctrl Pts',(18.2878737995328,8.72177854997983,33.9279666354567));
#246959=CARTESIAN_POINT('Ctrl Pts',(20.2396426377007,-0.93413868376525,
33.6443021461216));
#246960=CARTESIAN_POINT('Ctrl Pts',(17.4067493011801,-10.3692250408787,
33.3606376567864));
#246961=CARTESIAN_POINT('Ctrl Pts',(10.4588912660634,-17.3530211394813,
33.0769731674513));
#246962=CARTESIAN_POINT('Ctrl Pts',(1.03854582962016,-20.2345539051721,
32.7933086781161));
#246963=CARTESIAN_POINT('Ctrl Pts',(-8.62731238778285,-18.3326274753117,
32.509644188781));
#246964=CARTESIAN_POINT('Ctrl Pts',(-16.2536694146798,-12.0968582588861,
32.2259796994458));
#246965=CARTESIAN_POINT('Ctrl Pts',(-20.0376504355913,-3.00138538207518,
31.9423152101107));
#246966=CARTESIAN_POINT('Ctrl Pts',(-19.0847203439635,6.80361657993104,
31.6586507207755));
#246967=CARTESIAN_POINT('Ctrl Pts',(-13.6201523173885,15.0002399990983,
31.3749862314404));
#246968=CARTESIAN_POINT('Ctrl Pts',(-4.93577310966346,19.6507987887639,
31.0913217421053));
#246969=CARTESIAN_POINT('Ctrl Pts',(4.9154254536506,19.655898393336,30.80765725277));
#246970=CARTESIAN_POINT('Ctrl Pts',(13.6046148638878,15.014333282389,30.523992763435));
#246971=CARTESIAN_POINT('Ctrl Pts',(19.0776661344853,6.82337185430284,30.2403282740997));
#246972=CARTESIAN_POINT('Ctrl Pts',(20.0407471346091,-2.98063822272566,
29.9566637847647));
#246973=CARTESIAN_POINT('Ctrl Pts',(16.2661848677905,-12.0800239534668,
29.6729992954294));
#246974=CARTESIAN_POINT('Ctrl Pts',(8.64628812185118,-18.3236854655021,
29.3893348060944));
#246975=CARTESIAN_POINT('Ctrl Pts',(-1.01759606020367,-20.2356184784643,
29.1056703167592));
#246976=CARTESIAN_POINT('Ctrl Pts',(-10.4409192565877,-17.3638398505514,
28.8220058274241));
#246977=CARTESIAN_POINT('Ctrl Pts',(-17.3960051203235,-10.3872418930998,
28.5383413380889));
#246978=CARTESIAN_POINT('Ctrl Pts',(-20.2386632758457,-0.955091392589161,
28.2546768487538));
#246979=CARTESIAN_POINT('Ctrl Pts',(-18.2968966321457,8.70283706038916,
27.9710123594186));
#246980=CARTESIAN_POINT('Ctrl Pts',(-12.0297223353226,16.3034225084211,
27.6873478700835));
#246981=CARTESIAN_POINT('Ctrl Pts',(-2.91873855812769,20.0498458833172,
27.4036833807483));
#246982=CARTESIAN_POINT('Ctrl Pts',(6.88228277512087,19.0565237432,27.1200188914132));
#246983=CARTESIAN_POINT('Ctrl Pts',(15.0562367878978,13.5581325626045,26.836354402078));
#246984=CARTESIAN_POINT('Ctrl Pts',(19.6710718147065,4.85478449114837,26.5526899127429));
#246985=CARTESIAN_POINT('Ctrl Pts',(19.6352898542478,-4.99662150808889,
26.2690254234077));
#246986=CARTESIAN_POINT('Ctrl Pts',(14.9584450565776,-13.6660528351325,
25.9853609340726));
#246987=CARTESIAN_POINT('Ctrl Pts',(6.7439291860553,-19.1064212041964,25.7016964447374));
#246988=CARTESIAN_POINT('Ctrl Pts',(0.207033864471369,-19.7193037649411,
25.5125867851807));
#246989=CARTESIAN_POINT('Ctrl Pts',(-2.94232825260612,-19.2376195785517,
25.4180319554023));
#246990=CARTESIAN_POINT('Ctrl Pts',(-5.08950083728371,18.9352234463821,
49.1146147823248));
#246991=CARTESIAN_POINT('Ctrl Pts',(-1.98960535129504,19.7684283312416,
49.0200599525464));
#246992=CARTESIAN_POINT('Ctrl Pts',(4.62414607636446,19.8830082945323,48.8309502929897));
#246993=CARTESIAN_POINT('Ctrl Pts',(13.4556668508059,15.3506478627668,48.5472858036545));
#246994=CARTESIAN_POINT('Ctrl Pts',(19.1045456822299,7.19081290105239,48.2636213143194));
#246995=CARTESIAN_POINT('Ctrl Pts',(20.2379400607466,-2.66962012057634,
47.9799568249842));
#246996=CARTESIAN_POINT('Ctrl Pts',(16.5866545466866,-11.8986115531718,
47.6962923356491));
#246997=CARTESIAN_POINT('Ctrl Pts',(9.01448604979537,-18.3149364899385,
47.4126278463139));
#246998=CARTESIAN_POINT('Ctrl Pts',(-0.688817585387684,-20.4015146711946,
47.1289633569788));
#246999=CARTESIAN_POINT('Ctrl Pts',(-10.2292312058721,-17.6652072937593,
46.8452988676436));
#247000=CARTESIAN_POINT('Ctrl Pts',(-17.3514758872401,-10.7528138932222,
46.5616343783085));
#247001=CARTESIAN_POINT('Ctrl Pts',(-20.3718091245075,-1.29846053429317,
46.2779698889733));
#247002=CARTESIAN_POINT('Ctrl Pts',(-18.5762426940444,8.46285505564634,
45.9943053996382));
#247003=CARTESIAN_POINT('Ctrl Pts',(-12.3892393295838,16.2235445046788,
45.710640910303));
#247004=CARTESIAN_POINT('Ctrl Pts',(-3.27341496349943,20.1489808731603,
45.4269764209679));
#247005=CARTESIAN_POINT('Ctrl Pts',(6.61624727603897,19.3111868621855,45.1433119316327));
#247006=CARTESIAN_POINT('Ctrl Pts',(14.9418247481482,13.9082184589478,44.8596474422976));
#247007=CARTESIAN_POINT('Ctrl Pts',(19.7351471987395,5.2173397151227,44.5759829529624));
#247008=CARTESIAN_POINT('Ctrl Pts',(19.8630703539943,-4.70692079618283,
44.2923184636273));
#247009=CARTESIAN_POINT('Ctrl Pts',(15.2953532748969,-13.5184627974262,
44.0086539742921));
#247010=CARTESIAN_POINT('Ctrl Pts',(7.11180660214903,-19.1342330544196,
43.724989484957));
#247011=CARTESIAN_POINT('Ctrl Pts',(-2.75297488167658,-20.2266605552663,
43.4413249956219));
#247012=CARTESIAN_POINT('Ctrl Pts',(-11.96695166104,-16.5374948469481,43.1576605062867));
#247013=CARTESIAN_POINT('Ctrl Pts',(-18.3519347642897,-8.93885665346213,
42.8739960169516));
#247014=CARTESIAN_POINT('Ctrl Pts',(-20.398510829628,0.772931960166931,
42.5903315276164));
#247015=CARTESIAN_POINT('Ctrl Pts',(-17.6228681951883,10.3019990507955,
42.3066670382813));
#247016=CARTESIAN_POINT('Ctrl Pts',(-10.6811702422941,17.3956681426899,
42.0230025489461));
#247017=CARTESIAN_POINT('Ctrl Pts',(-1.21443802080641,20.3769921275346,
41.739338059611));
#247018=CARTESIAN_POINT('Ctrl Pts',(8.53938798802998,18.541184446064,41.4556735702758));
#247019=CARTESIAN_POINT('Ctrl Pts',(16.2744981809955,12.3222310005032,41.1720090809407));
#247020=CARTESIAN_POINT('Ctrl Pts',(20.1623084362459,3.19029565941463,40.8883445916056));
#247021=CARTESIAN_POINT('Ctrl Pts',(19.2837383627461,-6.69582725510012,
40.6046801022704));
#247022=CARTESIAN_POINT('Ctrl Pts',(13.8464823883733,-14.9990530814892,
40.3210156129352));
#247023=CARTESIAN_POINT('Ctrl Pts',(5.13591068791998,-19.7564948631743,
40.0373511236001));
#247024=CARTESIAN_POINT('Ctrl Pts',(-4.7887930029566,-19.8434908584083,
39.753686634265));
#247025=CARTESIAN_POINT('Ctrl Pts',(-13.5814235068761,-15.2394751681211,
39.4700221449298));
#247026=CARTESIAN_POINT('Ctrl Pts',(-19.163398343838,-7.03283952527686,
39.1863576555947));
#247027=CARTESIAN_POINT('Ctrl Pts',(-20.2151357237564,2.83636308377694,
38.9026931662595));
#247028=CARTESIAN_POINT('Ctrl Pts',(-16.4880043763325,12.0350479666243,
38.6190286769243));
#247029=CARTESIAN_POINT('Ctrl Pts',(-8.86310011424321,18.3886411743176,
38.3353641875892));
#247030=CARTESIAN_POINT('Ctrl Pts',(0.857045680827064,20.3951499277128,
38.051699698254));
#247031=CARTESIAN_POINT('Ctrl Pts',(10.3745854257586,17.5802345011818,37.7680352089189));
#247032=CARTESIAN_POINT('Ctrl Pts',(17.4395677143464,10.6093423834672,37.4843707195838));
#247033=CARTESIAN_POINT('Ctrl Pts',(20.3818270142124,1.13039614101883,37.2007062302486));
#247034=CARTESIAN_POINT('Ctrl Pts',(18.5058116779175,-8.61577634426277,
36.9170417409135));
#247035=CARTESIAN_POINT('Ctrl Pts',(12.2550127185892,-16.3251747659902,
36.6333772515783));
#247036=CARTESIAN_POINT('Ctrl Pts',(3.10712230094203,-20.1752932786588,
36.3497127622432));
#247037=CARTESIAN_POINT('Ctrl Pts',(-6.77529346439052,-19.255961838981,
36.066048272908));
#247038=CARTESIAN_POINT('Ctrl Pts',(-15.0560262878919,-13.7845108832782,
35.7823837835729));
#247039=CARTESIAN_POINT('Ctrl Pts',(-19.7775065706993,-5.05439429792065,
35.4987192942377));
#247040=CARTESIAN_POINT('Ctrl Pts',(-19.8235738883366,4.87058376034819,
35.2150548049026));
#247041=CARTESIAN_POINT('Ctrl Pts',(-15.183337902662,13.644153253555,34.9313903155674));
#247042=CARTESIAN_POINT('Ctrl Pts',(-6.95375284353907,19.1922377346643,
34.6477258262323));
#247043=CARTESIAN_POINT('Ctrl Pts',(2.91970304859643,20.2032671115575,34.3640613368971));
#247044=CARTESIAN_POINT('Ctrl Pts',(12.1029396029662,16.4382335072786,34.080396847562));
#247045=CARTESIAN_POINT('Ctrl Pts',(18.4250348636123,8.78719284798378,33.7967323582269));
#247046=CARTESIAN_POINT('Ctrl Pts',(20.3914421826454,-0.941144826593409,
33.5130678688917));
#247047=CARTESIAN_POINT('Ctrl Pts',(17.5373018346507,-10.4469953686859,
33.2294033795566));
#247048=CARTESIAN_POINT('Ctrl Pts',(10.5373341004172,-17.483170705832,32.9457388902214));
#247049=CARTESIAN_POINT('Ctrl Pts',(1.04633503752157,-20.3863152840635,
32.6620744008863));
#247050=CARTESIAN_POINT('Ctrl Pts',(-8.69201817918609,-18.4701241968798,
32.3784099115511));
#247051=CARTESIAN_POINT('Ctrl Pts',(-16.375573722228,-12.187586025766,32.094745422216));
#247052=CARTESIAN_POINT('Ctrl Pts',(-20.1879350168188,-3.02389610241495,
31.8110809328808));
#247053=CARTESIAN_POINT('Ctrl Pts',(-19.2278578447208,6.85464445227456,
31.5274164435457));
#247054=CARTESIAN_POINT('Ctrl Pts',(-13.7223049572018,15.1127434482312,
31.2437519542105));
#247055=CARTESIAN_POINT('Ctrl Pts',(-4.97279195058329,19.7981819401005,
30.9600874648754));
#247056=CARTESIAN_POINT('Ctrl Pts',(4.95229168486833,19.8033197922772,30.6764229755402));
#247057=CARTESIAN_POINT('Ctrl Pts',(13.7066509712488,15.1269424326816,30.3927584862051));
#247058=CARTESIAN_POINT('Ctrl Pts',(19.2207507275492,6.87454789340248,30.1090939968699));
#247059=CARTESIAN_POINT('Ctrl Pts',(20.1910549421273,-3.00299333714068,
29.8254295075348));
#247060=CARTESIAN_POINT('Ctrl Pts',(16.3881830411955,-12.1706254611036,
29.5417650181996));
#247061=CARTESIAN_POINT('Ctrl Pts',(8.7111362361731,-18.4611151212155,29.2581005288645));
#247062=CARTESIAN_POINT('Ctrl Pts',(-1.0252281481628,-20.3873878413703,
28.9744360395293));
#247063=CARTESIAN_POINT('Ctrl Pts',(-10.5192272876791,-17.4940705592252,
28.6907715501942));
#247064=CARTESIAN_POINT('Ctrl Pts',(-17.5264770935905,-10.4651473476852,
28.407107060859));
#247065=CARTESIAN_POINT('Ctrl Pts',(-20.3904554309938,-0.96225468621179,
28.123442571524));
#247066=CARTESIAN_POINT('Ctrl Pts',(-18.4341254570264,8.76810930146065,
27.8397780821887));
#247067=CARTESIAN_POINT('Ctrl Pts',(-12.1199463990333,16.4256999570561,
27.5561135928537));
#247068=CARTESIAN_POINT('Ctrl Pts',(-2.94062976939614,20.2002219568066,
27.2724491035184));
#247069=CARTESIAN_POINT('Ctrl Pts',(6.93390135192636,19.1994497164422,26.9887846141834));
#247070=CARTESIAN_POINT('Ctrl Pts',(15.1691588264045,13.6598201468286,26.7051201248481));
#247071=CARTESIAN_POINT('Ctrl Pts',(19.8186097900842,4.89119571055334,26.4214556355131));
#247072=CARTESIAN_POINT('Ctrl Pts',(19.7825511526115,-5.0340963237368,26.1377911461779));
#247073=CARTESIAN_POINT('Ctrl Pts',(15.0706461884594,-13.7685505289706,
25.8541266568427));
#247074=CARTESIAN_POINT('Ctrl Pts',(6.79448560280865,-19.2497197685894,
25.5704621675076));
#247075=CARTESIAN_POINT('Ctrl Pts',(0.208625695995064,-19.867203211834,
25.3813525079508));
#247076=CARTESIAN_POINT('Ctrl Pts',(-2.96439551900133,-19.3819004471712,
25.2867976781724));
#247077=CARTESIAN_POINT('Ctrl Pts',(-5.09082687422872,18.9401568979434,
49.1100215826218));
#247078=CARTESIAN_POINT('Ctrl Pts',(-1.99012240355148,19.7735792256159,
49.0154667528433));
#247079=CARTESIAN_POINT('Ctrl Pts',(4.6253500812274,19.8881886563762,48.8263570932867));
#247080=CARTESIAN_POINT('Ctrl Pts',(13.4591731026154,15.354647539693,48.5426926039515));
#247081=CARTESIAN_POINT('Ctrl Pts',(19.1095231762495,7.19268643027385,48.2590281146164));
#247082=CARTESIAN_POINT('Ctrl Pts',(20.2432131449078,-2.67031567179495,
47.9753636252812));
#247083=CARTESIAN_POINT('Ctrl Pts',(16.5909761467928,-11.9017117415839,
47.6916991359461));
#247084=CARTESIAN_POINT('Ctrl Pts',(9.01683479535448,-18.3197084366733,
47.4080346466109));
#247085=CARTESIAN_POINT('Ctrl Pts',(-0.688997068629704,-20.4068302818661,
47.1243701572758));
#247086=CARTESIAN_POINT('Ctrl Pts',(-10.231896422918,-17.6698099570472,
46.8407056679406));
#247087=CARTESIAN_POINT('Ctrl Pts',(-17.3559968120509,-10.7556155361777,
46.5570411786055));
#247088=CARTESIAN_POINT('Ctrl Pts',(-20.3771169916698,-1.29879884751091,
46.2733766892703));
#247089=CARTESIAN_POINT('Ctrl Pts',(-18.5810827292065,8.46506004982226,
45.9897121999352));
#247090=CARTESIAN_POINT('Ctrl Pts',(-12.3924673417475,16.2277715443473,
45.7060477106));
#247091=CARTESIAN_POINT('Ctrl Pts',(-3.27426785096779,20.1542306839772,
45.4223832212649));
#247092=CARTESIAN_POINT('Ctrl Pts',(6.61797113735597,19.3162183860804,45.1387187319297));
#247093=CARTESIAN_POINT('Ctrl Pts',(14.9457178360037,13.911842241038,44.8550542425946));
#247094=CARTESIAN_POINT('Ctrl Pts',(19.7402891853781,5.21869909140681,44.5713897532593));
#247095=CARTESIAN_POINT('Ctrl Pts',(19.8682456709354,-4.70814718297026,
44.2877252639243));
#247096=CARTESIAN_POINT('Ctrl Pts',(15.2993384745576,-13.5219850288049,
44.0040607745891));
#247097=CARTESIAN_POINT('Ctrl Pts',(7.1136595811981,-19.1392184730363,43.7203962852539));
#247098=CARTESIAN_POINT('Ctrl Pts',(-2.75369216844508,-20.2319306055361,
43.4367317959189));
#247099=CARTESIAN_POINT('Ctrl Pts',(-11.9700696466648,-16.5418036862125,
43.1530673065837));
#247100=CARTESIAN_POINT('Ctrl Pts',(-18.3567163553234,-8.94118566985069,
42.8694028172485));
#247101=CARTESIAN_POINT('Ctrl Pts',(-20.4038256554351,0.773133347354576,
42.5857383279134));
#247102=CARTESIAN_POINT('Ctrl Pts',(-17.627459828149,10.3046832335221,42.3020738385783));
#247103=CARTESIAN_POINT('Ctrl Pts',(-10.6839532179597,17.4002005787459,
42.018409349243));
#247104=CARTESIAN_POINT('Ctrl Pts',(-1.21475444226419,20.3823013466502,
41.7347448599079));
#247105=CARTESIAN_POINT('Ctrl Pts',(8.54161292297904,18.5460153460453,41.4510803705727));
#247106=CARTESIAN_POINT('Ctrl Pts',(16.2787384965582,12.3254415540513,41.1674158812377));
#247107=CARTESIAN_POINT('Ctrl Pts',(20.1675617195908,3.19112688998062,40.8837513919025));
#247108=CARTESIAN_POINT('Ctrl Pts',(19.288762734925,-6.69757185085964,40.6000869025673));
#247109=CARTESIAN_POINT('Ctrl Pts',(13.850090085158,-15.0029610802183,40.3164224132322));
#247110=CARTESIAN_POINT('Ctrl Pts',(5.13724884789127,-19.7616424119159,
40.0327579238971));
#247111=CARTESIAN_POINT('Ctrl Pts',(-4.7900407215204,-19.8486610739301,
39.7490934345619));
#247112=CARTESIAN_POINT('Ctrl Pts',(-13.5849621426496,-15.2434458087518,
39.4654289452268));
#247113=CARTESIAN_POINT('Ctrl Pts',(-19.1683913614615,-7.03467192948111,
39.1817644558917));
#247114=CARTESIAN_POINT('Ctrl Pts',(-20.2204027712351,2.83710209731774,
38.8980999665564));
#247115=CARTESIAN_POINT('Ctrl Pts',(-16.4923003208696,12.0381836947201,
38.6144354772213));
#247116=CARTESIAN_POINT('Ctrl Pts',(-8.86540939228854,18.3934323291957,
38.3307709878861));
#247117=CARTESIAN_POINT('Ctrl Pts',(0.857268983819139,20.4004638778377,
38.047106498551));
#247118=CARTESIAN_POINT('Ctrl Pts',(10.3772885208432,17.5848150259465,37.7634420092159));
#247119=CARTESIAN_POINT('Ctrl Pts',(17.4441115884225,10.6121066444059,37.4797775198807));
#247120=CARTESIAN_POINT('Ctrl Pts',(20.3871374930562,1.13069066539036,37.1961130305456));
#247121=CARTESIAN_POINT('Ctrl Pts',(18.5106333615348,-8.61802118217488,
36.9124485412105));
#247122=CARTESIAN_POINT('Ctrl Pts',(12.2582057584343,-16.3294282853217,
36.6287840518752));
#247123=CARTESIAN_POINT('Ctrl Pts',(3.10793186071471,-20.1805499452005,
36.3451195625401));
#247124=CARTESIAN_POINT('Ctrl Pts',(-6.77705876504676,-19.2609789739951,
36.0614550732049));
#247125=CARTESIAN_POINT('Ctrl Pts',(-15.0599491309726,-13.788102433406,
35.7777905838698));
#247126=CARTESIAN_POINT('Ctrl Pts',(-19.782659594035,-5.05571121882126,
35.4941260945347));
#247127=CARTESIAN_POINT('Ctrl Pts',(-19.8287389144979,4.87185278946901,
35.2104616051995));
#247128=CARTESIAN_POINT('Ctrl Pts',(-15.1872939167453,13.647708233545,34.9267971158643));
#247129=CARTESIAN_POINT('Ctrl Pts',(-6.95556464173239,19.1972382663823,
34.6431326265293));
#247130=CARTESIAN_POINT('Ctrl Pts',(2.92046377633978,20.2085310666729,34.3594681371941));
#247131=CARTESIAN_POINT('Ctrl Pts',(12.1060930202072,16.4425164840308,34.075803647859));
#247132=CARTESIAN_POINT('Ctrl Pts',(18.4298355008551,8.78948234841392,33.7921391585239));
#247133=CARTESIAN_POINT('Ctrl Pts',(20.3967551667184,-0.941390041592395,
33.5084746691886));
#247134=CARTESIAN_POINT('Ctrl Pts',(17.5418711733222,-10.4497173301591,
33.2248101798535));
#247135=CARTESIAN_POINT('Ctrl Pts',(10.5400795996196,-17.4877259406543,
32.9411456905183));
#247136=CARTESIAN_POINT('Ctrl Pts',(1.04660765979812,-20.3916269323247,
32.6574812011832));
#247137=CARTESIAN_POINT('Ctrl Pts',(-8.69428288188521,-18.4749365821347,
32.3738167118481));
#247138=CARTESIAN_POINT('Ctrl Pts',(-16.3798403729922,-12.1907614976068,
32.0901522225129));
#247139=CARTESIAN_POINT('Ctrl Pts',(-20.1931949771618,-3.02468397762684,
31.8064877331777));
#247140=CARTESIAN_POINT('Ctrl Pts',(-19.2328676572473,6.85643042780658,
31.5228232438427));
#247141=CARTESIAN_POINT('Ctrl Pts',(-13.7258802995953,15.1166810689509,
31.2391587545074));
#247142=CARTESIAN_POINT('Ctrl Pts',(-4.97408761001548,19.8033403503973,
30.9554942651723));
#247143=CARTESIAN_POINT('Ctrl Pts',(4.95358200296095,19.8084795412402,30.6718297758371));
#247144=CARTESIAN_POINT('Ctrl Pts',(13.7102222350064,15.1308837529419,30.388165286502));
#247145=CARTESIAN_POINT('Ctrl Pts',(19.2257586883064,6.87633905477097,30.1045007971669));
#247146=CARTESIAN_POINT('Ctrl Pts',(20.1963157153904,-3.00377576614521,
29.8208363078317));
#247147=CARTESIAN_POINT('Ctrl Pts',(16.3924529772647,-12.1737965138709,
29.5371718184966));
#247148=CARTESIAN_POINT('Ctrl Pts',(8.71340592017437,-18.4659251591654,
29.2535073291614));
#247149=CARTESIAN_POINT('Ctrl Pts',(-1.02549527124137,-20.392699769072,
28.9698428398262));
#247150=CARTESIAN_POINT('Ctrl Pts',(-10.5219680687673,-17.4986286340288,
28.6861783504911));
#247151=CARTESIAN_POINT('Ctrl Pts',(-17.5310436126549,-10.4678740385957,
28.4025138611559));
#247152=CARTESIAN_POINT('Ctrl Pts',(-20.395768156424,-0.962505401488582,
28.1188493718209));
#247153=CARTESIAN_POINT('Ctrl Pts',(-18.4389284658973,8.77039382989815,
27.8351848824856));
#247154=CARTESIAN_POINT('Ctrl Pts',(-12.1231042412632,16.4299796677583,
27.5515203931507));
#247155=CARTESIAN_POINT('Ctrl Pts',(-2.94139596179054,20.2054851193788,
27.2678559038153));
#247156=CARTESIAN_POINT('Ctrl Pts',(6.93570800211455,19.2044521255057,26.9841914144804));
#247157=CARTESIAN_POINT('Ctrl Pts',(15.1731110977523,13.6633792122764,26.700526925145));
#247158=CARTESIAN_POINT('Ctrl Pts',(19.8237736192224,4.89247010323251,26.4168624358101));
#247159=CARTESIAN_POINT('Ctrl Pts',(19.7877052980543,-5.03540794228448,
26.1331979464748));
#247160=CARTESIAN_POINT('Ctrl Pts',(15.0745732280753,-13.7721379482549,
25.8495334571396));
#247161=CARTESIAN_POINT('Ctrl Pts',(6.79625507739502,-19.2547352183431,
25.5658689678046));
#247162=CARTESIAN_POINT('Ctrl Pts',(0.208681410098393,-19.8723796924752,
25.3767593082477));
#247163=CARTESIAN_POINT('Ctrl Pts',(-2.96516787332516,-19.3869502775729,
25.2822044784694));
#247164=CARTESIAN_POINT('Ctrl Pts',(-5.09215291117374,18.9450903495047,
49.1054283829187));
#247165=CARTESIAN_POINT('Ctrl Pts',(-1.99063945580792,19.7787301199901,
49.0108735531403));
#247166=CARTESIAN_POINT('Ctrl Pts',(4.62655408609035,19.8933690182202,48.8217638935836));
#247167=CARTESIAN_POINT('Ctrl Pts',(13.462679354425,15.3586472166192,48.5380994042484));
#247168=CARTESIAN_POINT('Ctrl Pts',(19.1145006702692,7.19455995949531,48.2544349149133));
#247169=CARTESIAN_POINT('Ctrl Pts',(20.2484862290691,-2.67101122301356,
47.9707704255781));
#247170=CARTESIAN_POINT('Ctrl Pts',(16.5952977468989,-11.9048119299961,
47.687105936243));
#247171=CARTESIAN_POINT('Ctrl Pts',(9.01918354091359,-18.324480383408,47.4034414469078));
#247172=CARTESIAN_POINT('Ctrl Pts',(-0.689176551871723,-20.4121458925378,
47.1197769575727));
#247173=CARTESIAN_POINT('Ctrl Pts',(-10.234561639964,-17.6744126203351,
46.8361124682375));
#247174=CARTESIAN_POINT('Ctrl Pts',(-17.3605177368617,-10.7584171791332,
46.5524479789024));
#247175=CARTESIAN_POINT('Ctrl Pts',(-20.3824248588322,-1.29913716072865,
46.2687834895672));
#247176=CARTESIAN_POINT('Ctrl Pts',(-18.5859227643687,8.46726504399818,
45.9851190002321));
#247177=CARTESIAN_POINT('Ctrl Pts',(-12.3956953539113,16.2319985840159,
45.7014545108969));
#247178=CARTESIAN_POINT('Ctrl Pts',(-3.27512073843616,20.1594804947942,
45.4177900215618));
#247179=CARTESIAN_POINT('Ctrl Pts',(6.61969499867298,19.3212499099754,45.1341255322266));
#247180=CARTESIAN_POINT('Ctrl Pts',(14.9496109238592,13.9154660231282,44.8504610428915));
#247181=CARTESIAN_POINT('Ctrl Pts',(19.7454311720167,5.22005846769093,44.5667965535563));
#247182=CARTESIAN_POINT('Ctrl Pts',(19.8734209878767,-4.70937356975768,
44.2831320642212));
#247183=CARTESIAN_POINT('Ctrl Pts',(15.3033236742183,-13.5255072601835,
43.999467574886));
#247184=CARTESIAN_POINT('Ctrl Pts',(7.11551256024718,-19.1442038916531,
43.7158030855509));
#247185=CARTESIAN_POINT('Ctrl Pts',(-2.75440945521358,-20.2372006558058,
43.4321385962158));
#247186=CARTESIAN_POINT('Ctrl Pts',(-11.9731876322896,-16.5461125254768,
43.1484741068806));
#247187=CARTESIAN_POINT('Ctrl Pts',(-18.3614979463571,-8.94351468623925,
42.8648096175455));
#247188=CARTESIAN_POINT('Ctrl Pts',(-20.4091404812422,0.773334734542221,
42.5811451282103));
#247189=CARTESIAN_POINT('Ctrl Pts',(-17.6320514611095,10.3073674162488,
42.2974806388752));
#247190=CARTESIAN_POINT('Ctrl Pts',(-10.6867361936252,17.4047330148019,
42.01381614954));
#247191=CARTESIAN_POINT('Ctrl Pts',(-1.21507086372198,20.3876105657658,
41.7301516602049));
#247192=CARTESIAN_POINT('Ctrl Pts',(8.5438378579281,18.5508462460265,41.4464871708697));
#247193=CARTESIAN_POINT('Ctrl Pts',(16.2829788121209,12.3286521075994,41.1628226815346));
#247194=CARTESIAN_POINT('Ctrl Pts',(20.1728150029358,3.19195812054661,40.8791581921995));
#247195=CARTESIAN_POINT('Ctrl Pts',(19.293787107104,-6.69931644661916,40.5954937028643));
#247196=CARTESIAN_POINT('Ctrl Pts',(13.8536977819427,-15.0068690789473,
40.3118292135291));
#247197=CARTESIAN_POINT('Ctrl Pts',(5.13858700786255,-19.7667899606576,
40.028164724194));
#247198=CARTESIAN_POINT('Ctrl Pts',(-4.7912884400842,-19.8538312894519,
39.7445002348589));
#247199=CARTESIAN_POINT('Ctrl Pts',(-13.5885007784232,-15.2474164493826,
39.4608357455237));
#247200=CARTESIAN_POINT('Ctrl Pts',(-19.173384379085,-7.03650433368536,
39.1771712561886));
#247201=CARTESIAN_POINT('Ctrl Pts',(-20.2256698187138,2.83784111085855,
38.8935067668534));
#247202=CARTESIAN_POINT('Ctrl Pts',(-16.4965962654067,12.0413194228158,
38.6098422775182));
#247203=CARTESIAN_POINT('Ctrl Pts',(-8.86771867033387,18.3982234840737,
38.3261777881831));
#247204=CARTESIAN_POINT('Ctrl Pts',(0.857492286811215,20.4057778279626,
38.0425132988479));
#247205=CARTESIAN_POINT('Ctrl Pts',(10.3799916159278,17.5893955507112,37.7588488095128));
#247206=CARTESIAN_POINT('Ctrl Pts',(17.4486554624986,10.6148709053446,37.4751843201777));
#247207=CARTESIAN_POINT('Ctrl Pts',(20.3924479719001,1.13098518976189,37.1915198308425));
#247208=CARTESIAN_POINT('Ctrl Pts',(18.515455045152,-8.62026602008699,36.9078553415074));
#247209=CARTESIAN_POINT('Ctrl Pts',(12.2613987982795,-16.3336818046533,
36.6241908521722));
#247210=CARTESIAN_POINT('Ctrl Pts',(3.10874142048739,-20.1858066117422,
36.3405263628371));
#247211=CARTESIAN_POINT('Ctrl Pts',(-6.778824065703,-19.2659961090091,36.0568618735019));
#247212=CARTESIAN_POINT('Ctrl Pts',(-15.0638719740533,-13.7916939835339,
35.7731973841668));
#247213=CARTESIAN_POINT('Ctrl Pts',(-19.7878126173706,-5.05702813972186,
35.4895328948316));
#247214=CARTESIAN_POINT('Ctrl Pts',(-19.8339039406592,4.87312181858983,
35.2058684054965));
#247215=CARTESIAN_POINT('Ctrl Pts',(-15.1912499308286,13.651263213535,34.9222039161613));
#247216=CARTESIAN_POINT('Ctrl Pts',(-6.95737643992572,19.2022387981003,
34.6385394268262));
#247217=CARTESIAN_POINT('Ctrl Pts',(2.92122450408314,20.2137950217883,34.354874937491));
#247218=CARTESIAN_POINT('Ctrl Pts',(12.1092464374482,16.4467994607832,34.0712104481559));
#247219=CARTESIAN_POINT('Ctrl Pts',(18.4346361380978,8.79177184884406,33.7875459588208));
#247220=CARTESIAN_POINT('Ctrl Pts',(20.4020681507916,-0.94163525659138,
33.5038814694856));
#247221=CARTESIAN_POINT('Ctrl Pts',(17.5464405119936,-10.4524392916324,
33.2202169801505));
#247222=CARTESIAN_POINT('Ctrl Pts',(10.542825098822,-17.4922811754765,32.9365524908153));
#247223=CARTESIAN_POINT('Ctrl Pts',(1.04688028207467,-20.3969385805859,
32.6528880014802));
#247224=CARTESIAN_POINT('Ctrl Pts',(-8.69654758458432,-18.4797489673896,
32.369223512145));
#247225=CARTESIAN_POINT('Ctrl Pts',(-16.3841070237564,-12.1939369694476,
32.0855590228099));
#247226=CARTESIAN_POINT('Ctrl Pts',(-20.1984549375047,-3.02547185283874,
31.8018945334747));
#247227=CARTESIAN_POINT('Ctrl Pts',(-19.2378774697738,6.85821640333861,
31.5182300441396));
#247228=CARTESIAN_POINT('Ctrl Pts',(-13.7294556419887,15.1206186896705,
31.2345655548044));
#247229=CARTESIAN_POINT('Ctrl Pts',(-4.97538326944768,19.8084987606941,
30.9509010654693));
#247230=CARTESIAN_POINT('Ctrl Pts',(4.95487232105357,19.8136392902031,30.6672365761341));
#247231=CARTESIAN_POINT('Ctrl Pts',(13.7137934987641,15.1348250732021,30.383572086799));
#247232=CARTESIAN_POINT('Ctrl Pts',(19.2307666490636,6.87813021613945,30.0999075974638));
#247233=CARTESIAN_POINT('Ctrl Pts',(20.2015764886536,-3.00455819514973,
29.8162431081287));
#247234=CARTESIAN_POINT('Ctrl Pts',(16.3967229133339,-12.1769675666382,
29.5325786187935));
#247235=CARTESIAN_POINT('Ctrl Pts',(8.71567560417564,-18.4707351971155,
29.2489141294584));
#247236=CARTESIAN_POINT('Ctrl Pts',(-1.02576239431994,-20.3980116967737,
28.9652496401232));
#247237=CARTESIAN_POINT('Ctrl Pts',(-10.5247088498555,-17.5031867088324,
28.6815851507881));
#247238=CARTESIAN_POINT('Ctrl Pts',(-17.5356101317192,-10.4706007295062,
28.3979206614529));
#247239=CARTESIAN_POINT('Ctrl Pts',(-20.4010808818541,-0.962756116765374,
28.1142561721179));
#247240=CARTESIAN_POINT('Ctrl Pts',(-18.443731474768,8.77267835833565,27.8305916827826));
#247241=CARTESIAN_POINT('Ctrl Pts',(-12.126262083493,16.4342593784606,27.5469271934476));
#247242=CARTESIAN_POINT('Ctrl Pts',(-2.94216215418493,20.2107482819508,
27.2632627041123));
#247243=CARTESIAN_POINT('Ctrl Pts',(6.93751465230274,19.2094545345692,26.9795982147773));
#247244=CARTESIAN_POINT('Ctrl Pts',(15.1770633690999,13.6669382777243,26.695933725442));
#247245=CARTESIAN_POINT('Ctrl Pts',(19.8289374483606,4.89374449591169,26.412269236107));
#247246=CARTESIAN_POINT('Ctrl Pts',(19.792859443497,-5.03671956083215,26.1286047467718));
#247247=CARTESIAN_POINT('Ctrl Pts',(15.0785002676912,-13.7757253675393,
25.8449402574366));
#247248=CARTESIAN_POINT('Ctrl Pts',(6.79802455198138,-19.2597506680969,
25.5612757681015));
#247249=CARTESIAN_POINT('Ctrl Pts',(0.208737124201722,-19.8775561731165,
25.3721661085447));
#247250=CARTESIAN_POINT('Ctrl Pts',(-2.96594022764899,-19.3920001079746,
25.2776112787663));
#247251=CARTESIAN_POINT('Ctrl Pts',(-5.09347894811875,18.950023801066,49.1008351832157));
#247252=CARTESIAN_POINT('Ctrl Pts',(-1.99115650806436,19.7838810143643,
49.0062803534372));
#247253=CARTESIAN_POINT('Ctrl Pts',(4.62775809095329,19.8985493800642,48.8171706938806));
#247254=CARTESIAN_POINT('Ctrl Pts',(13.4661856062346,15.3626468935455,48.5335062045454));
#247255=CARTESIAN_POINT('Ctrl Pts',(19.1194781642889,7.19643348871677,48.2498417152103));
#247256=CARTESIAN_POINT('Ctrl Pts',(20.2537593132304,-2.67170677423217,
47.9661772258751));
#247257=CARTESIAN_POINT('Ctrl Pts',(16.599619347005,-11.9079121184082,47.68251273654));
#247258=CARTESIAN_POINT('Ctrl Pts',(9.02153228647271,-18.3292523301428,
47.3988482472048));
#247259=CARTESIAN_POINT('Ctrl Pts',(-0.689356035113743,-20.4174615032093,
47.1151837578697));
#247260=CARTESIAN_POINT('Ctrl Pts',(-10.2372268570099,-17.6790152836229,
46.8315192685345));
#247261=CARTESIAN_POINT('Ctrl Pts',(-17.3650386616724,-10.7612188220888,
46.5478547791994));
#247262=CARTESIAN_POINT('Ctrl Pts',(-20.3877327259946,-1.29947547394638,
46.2641902898642));
#247263=CARTESIAN_POINT('Ctrl Pts',(-18.5907627995308,8.4694700381741,45.9805258005291));
#247264=CARTESIAN_POINT('Ctrl Pts',(-12.398923366075,16.2362256236844,45.6968613111939));
#247265=CARTESIAN_POINT('Ctrl Pts',(-3.27597362590453,20.1647303056111,
45.4131968218588));
#247266=CARTESIAN_POINT('Ctrl Pts',(6.62141885998998,19.3262814338704,45.1295323325236));
#247267=CARTESIAN_POINT('Ctrl Pts',(14.9535040117147,13.9190898052183,44.8458678431885));
#247268=CARTESIAN_POINT('Ctrl Pts',(19.7505731586552,5.22141784397504,44.5622033538532));
#247269=CARTESIAN_POINT('Ctrl Pts',(19.8785963048178,-4.71059995654511,
44.2785388645182));
#247270=CARTESIAN_POINT('Ctrl Pts',(15.3073088738789,-13.5290294915622,
43.994874375183));
#247271=CARTESIAN_POINT('Ctrl Pts',(7.11736553929625,-19.1491893102699,
43.7112098858478));
#247272=CARTESIAN_POINT('Ctrl Pts',(-2.75512674198208,-20.2424707060756,
43.4275453965128));
#247273=CARTESIAN_POINT('Ctrl Pts',(-11.9763056179144,-16.5504213647411,
43.1438809071776));
#247274=CARTESIAN_POINT('Ctrl Pts',(-18.3662795373908,-8.94584370262781,
42.8602164178425));
#247275=CARTESIAN_POINT('Ctrl Pts',(-20.4144553070492,0.773536121729866,
42.5765519285073));
#247276=CARTESIAN_POINT('Ctrl Pts',(-17.6366430940702,10.3100515989754,
42.2928874391722));
#247277=CARTESIAN_POINT('Ctrl Pts',(-10.6895191692908,17.4092654508579,
42.0092229498369));
#247278=CARTESIAN_POINT('Ctrl Pts',(-1.21538728517976,20.3929197848814,
41.7255584605018));
#247279=CARTESIAN_POINT('Ctrl Pts',(8.54606279287716,18.5556771460078,41.4418939711666));
#247280=CARTESIAN_POINT('Ctrl Pts',(16.2872191276836,12.3318626611475,41.1582294818316));
#247281=CARTESIAN_POINT('Ctrl Pts',(20.1780682862808,3.1927893511126,40.8745649924965));
#247282=CARTESIAN_POINT('Ctrl Pts',(19.2988114792828,-6.70106104237868,
40.5909005031612));
#247283=CARTESIAN_POINT('Ctrl Pts',(13.8573054787273,-15.0107770776763,
40.3072360138261));
#247284=CARTESIAN_POINT('Ctrl Pts',(5.13992516783384,-19.7719375093992,
40.023571524491));
#247285=CARTESIAN_POINT('Ctrl Pts',(-4.792536158648,-19.8590015049737,39.7399070351558));
#247286=CARTESIAN_POINT('Ctrl Pts',(-13.5920394141967,-15.2513870900134,
39.4562425458207));
#247287=CARTESIAN_POINT('Ctrl Pts',(-19.1783773967085,-7.03833673788961,
39.1725780564856));
#247288=CARTESIAN_POINT('Ctrl Pts',(-20.2309368661925,2.83858012439935,
38.8889135671503));
#247289=CARTESIAN_POINT('Ctrl Pts',(-16.5008922099438,12.0444551509116,
38.6052490778152));
#247290=CARTESIAN_POINT('Ctrl Pts',(-8.8700279483792,18.4030146389518,38.32158458848));
#247291=CARTESIAN_POINT('Ctrl Pts',(0.85771558980329,20.4110917780876,38.0379200991449));
#247292=CARTESIAN_POINT('Ctrl Pts',(10.3826947110124,17.5939760754759,37.7542556098098));
#247293=CARTESIAN_POINT('Ctrl Pts',(17.4531993365746,10.6176351662833,37.4705911204746));
#247294=CARTESIAN_POINT('Ctrl Pts',(20.397758450744,1.13127971413343,37.1869266311395));
#247295=CARTESIAN_POINT('Ctrl Pts',(18.5202767287692,-8.62251085799909,
36.9032621418044));
#247296=CARTESIAN_POINT('Ctrl Pts',(12.2645918381246,-16.3379353239848,
36.6195976524692));
#247297=CARTESIAN_POINT('Ctrl Pts',(3.10955098026006,-20.191063278284,36.335933163134));
#247298=CARTESIAN_POINT('Ctrl Pts',(-6.78058936635923,-19.2710132440232,
36.0522686737988));
#247299=CARTESIAN_POINT('Ctrl Pts',(-15.0677948171339,-13.7952855336617,
35.7686041844637));
#247300=CARTESIAN_POINT('Ctrl Pts',(-19.7929656407063,-5.05834506062247,
35.4849396951286));
#247301=CARTESIAN_POINT('Ctrl Pts',(-19.8390689668205,4.87439084771065,
35.2012752057934));
#247302=CARTESIAN_POINT('Ctrl Pts',(-15.1952059449118,13.654818193525,34.9176107164582));
#247303=CARTESIAN_POINT('Ctrl Pts',(-6.95918823811904,19.2072393298184,
34.6339462271232));
#247304=CARTESIAN_POINT('Ctrl Pts',(2.92198523182649,20.2190589769037,34.350281737788));
#247305=CARTESIAN_POINT('Ctrl Pts',(12.1123998546892,16.4510824375354,34.0666172484529));
#247306=CARTESIAN_POINT('Ctrl Pts',(18.4394367753407,8.7940613492742,33.7829527591178));
#247307=CARTESIAN_POINT('Ctrl Pts',(20.4073811348646,-0.941880471590366,
33.4992882697825));
#247308=CARTESIAN_POINT('Ctrl Pts',(17.5510098506651,-10.4551612531057,
33.2156237804474));
#247309=CARTESIAN_POINT('Ctrl Pts',(10.5455705980243,-17.4968364102989,
32.9319592911122));
#247310=CARTESIAN_POINT('Ctrl Pts',(1.04715290435122,-20.4022502288471,
32.6482948017771));
#247311=CARTESIAN_POINT('Ctrl Pts',(-8.69881228728343,-18.4845613526445,
32.364630312442));
#247312=CARTESIAN_POINT('Ctrl Pts',(-16.3883736745206,-12.1971124412884,
32.0809658231068));
#247313=CARTESIAN_POINT('Ctrl Pts',(-20.2037148978477,-3.02625972805062,
31.7973013337716));
#247314=CARTESIAN_POINT('Ctrl Pts',(-19.2428872823003,6.86000237887063,
31.5136368444366));
#247315=CARTESIAN_POINT('Ctrl Pts',(-13.7330309843822,15.1245563103902,
31.2299723551013));
#247316=CARTESIAN_POINT('Ctrl Pts',(-4.97667892887987,19.8136571709908,
30.9463078657662));
#247317=CARTESIAN_POINT('Ctrl Pts',(4.95616263914619,19.8187990391661,30.662643376431));
#247318=CARTESIAN_POINT('Ctrl Pts',(13.7173647625217,15.1387663934623,30.3789788870959));
#247319=CARTESIAN_POINT('Ctrl Pts',(19.2357746098209,6.87992137750794,30.0953143977607));
#247320=CARTESIAN_POINT('Ctrl Pts',(20.2068372619167,-3.00534062415426,
29.8116499084256));
#247321=CARTESIAN_POINT('Ctrl Pts',(16.400992849403,-12.1801386194055,29.5279854190905));
#247322=CARTESIAN_POINT('Ctrl Pts',(8.7179452881769,-18.4755452350654,29.2443209297553));
#247323=CARTESIAN_POINT('Ctrl Pts',(-1.02602951739851,-20.4033236244755,
28.9606564404201));
#247324=CARTESIAN_POINT('Ctrl Pts',(-10.5274496309437,-17.5077447836359,
28.676991951085));
#247325=CARTESIAN_POINT('Ctrl Pts',(-17.5401766507835,-10.4733274204167,
28.3933274617498));
#247326=CARTESIAN_POINT('Ctrl Pts',(-20.4063936072843,-0.963006832042166,
28.1096629724148));
#247327=CARTESIAN_POINT('Ctrl Pts',(-18.4485344836389,8.77496288677316,
27.8259984830795));
#247328=CARTESIAN_POINT('Ctrl Pts',(-12.1294199257229,16.4385390891628,
27.5423339937446));
#247329=CARTESIAN_POINT('Ctrl Pts',(-2.94292834657933,20.216011444523,27.2586695044092));
#247330=CARTESIAN_POINT('Ctrl Pts',(6.93932130249094,19.2144569436326,26.9750050150743));
#247331=CARTESIAN_POINT('Ctrl Pts',(15.1810156404477,13.6704973431721,26.6913405257389));
#247332=CARTESIAN_POINT('Ctrl Pts',(19.8341012774989,4.89501888859086,26.407676036404));
#247333=CARTESIAN_POINT('Ctrl Pts',(19.7980135889397,-5.03803117937983,
26.1240115470688));
#247334=CARTESIAN_POINT('Ctrl Pts',(15.082427307307,-13.7793127868236,25.8403470577336));
#247335=CARTESIAN_POINT('Ctrl Pts',(6.79979402656775,-19.2647661178507,
25.5566825683985));
#247336=CARTESIAN_POINT('Ctrl Pts',(0.208792838305052,-19.8827326537577,
25.3675729088416));
#247337=CARTESIAN_POINT('Ctrl Pts',(-2.96671258197283,-19.3970499383763,
25.2730180790633));
#247338=CARTESIAN_POINT('',(-15.837529343828,11.5602733692449,40.4474068635354));
#247339=CARTESIAN_POINT('Ctrl Pts',(-6.95365646293384,18.3320207343533,
47.3705103354418));
#247340=CARTESIAN_POINT('Ctrl Pts',(-6.22676832964284,18.6078561570202,
47.3478838632927));
#247341=CARTESIAN_POINT('Ctrl Pts',(-5.48344492922633,18.8396299558275,
47.3252138252486));
#247342=CARTESIAN_POINT('Ctrl Pts',(-4.72907138795585,19.0266566975345,
47.3024612526217));
#247343=CARTESIAN_POINT('Ctrl Pts',(-3.96670039231753,19.2156661941376,
47.2794674697039));
#247344=CARTESIAN_POINT('Ctrl Pts',(-3.19304255929693,19.3589747319496,
47.2563893760281));
#247345=CARTESIAN_POINT('Ctrl Pts',(-2.41365230218936,19.4558216312364,
47.233186859497));
#247346=CARTESIAN_POINT('Ctrl Pts',(-1.6420984116753,19.5516947849582,47.2102176322888));
#247347=CARTESIAN_POINT('Ctrl Pts',(-0.864925732456238,19.6020356205731,
47.1871264490995));
#247348=CARTESIAN_POINT('Ctrl Pts',(-0.087535690532025,19.6060574369255,
47.1638747969293));
#247349=CARTESIAN_POINT('Ctrl Pts',(0.198728480896163,19.6075384205549,
47.1553126664879));
#247350=CARTESIAN_POINT('Ctrl Pts',(0.485021921281205,19.6027381388893,
47.1467287823313));
#247351=CARTESIAN_POINT('Ctrl Pts',(0.771074051195685,19.5916157348674,
47.1381212456349));
#247352=CARTESIAN_POINT('Ctrl Pts',(1.28823405004072,19.5715072936092,47.1225594888696));
#247353=CARTESIAN_POINT('Ctrl Pts',(1.80457523048165,19.5310365770702,47.1072004928869));
#247354=CARTESIAN_POINT('Ctrl Pts',(2.31849443965416,19.4699034288096,47.0919717723567));
#247355=CARTESIAN_POINT('Ctrl Pts',(2.9348344384246,19.3965868376971,47.0737080658725));
#247356=CARTESIAN_POINT('Ctrl Pts',(3.54769204308042,19.2935503670596,47.0556318096175));
#247357=CARTESIAN_POINT('Ctrl Pts',(4.15439149011352,19.1616778131445,47.0376186792522));
#247358=CARTESIAN_POINT('Ctrl Pts',(4.76107466756849,19.0298087955946,47.0196060319367));
#247359=CARTESIAN_POINT('Ctrl Pts',(5.36159964529557,18.8691044791264,47.0016565489988));
#247360=CARTESIAN_POINT('Ctrl Pts',(5.95324375602854,18.6804708612146,46.9836455315155));
#247361=CARTESIAN_POINT('Ctrl Pts',(6.54476674850431,18.4918758593806,46.9656382011526));
#247362=CARTESIAN_POINT('Ctrl Pts',(7.12741200455095,18.2753623673656,46.9475693187295));
#247363=CARTESIAN_POINT('Ctrl Pts',(7.69841806297316,18.0318684605534,46.9293138845282));
#247364=CARTESIAN_POINT('Ctrl Pts',(7.92528317417924,17.9351264532977,46.9220608597151));
#247365=CARTESIAN_POINT('Ctrl Pts',(8.15031059236872,17.8341259070862,46.9147783870185));
#247366=CARTESIAN_POINT('Ctrl Pts',(8.37332564536472,17.7289273956434,46.9074586501411));
#247367=CARTESIAN_POINT('Ctrl Pts',(8.98144704084003,17.442070231873,46.8874990620122));
#247368=CARTESIAN_POINT('Ctrl Pts',(9.57513599687494,17.1242278532891,46.8676570850441));
#247369=CARTESIAN_POINT('Ctrl Pts',(10.1508973042794,16.7766422428067,46.8478881245324));
#247370=CARTESIAN_POINT('Ctrl Pts',(10.5404012574002,16.541499714836,46.8345143736926));
#247371=CARTESIAN_POINT('Ctrl Pts',(10.9217001926541,16.2927460916568,46.8211740478957));
#247372=CARTESIAN_POINT('Ctrl Pts',(11.2937110206556,16.0307793914906,46.8078533781158));
#247373=CARTESIAN_POINT('Ctrl Pts',(11.8417748167846,15.6448377646735,46.7882287427636));
#247374=CARTESIAN_POINT('Ctrl Pts',(12.3696782475799,15.2302154740224,46.7686467782276));
#247375=CARTESIAN_POINT('Ctrl Pts',(12.8749860570952,14.7896464693543,46.7490634098171));
#247376=CARTESIAN_POINT('Ctrl Pts',(13.38136606891,14.3481426303319,46.729438487858));
#247377=CARTESIAN_POINT('Ctrl Pts',(13.865053661475,13.8805822146707,46.7098121550946));
#247378=CARTESIAN_POINT('Ctrl Pts',(14.3236180567965,13.3897645437889,46.690139942301));
#247379=CARTESIAN_POINT('Ctrl Pts',(14.431111570061,13.2747104393847,46.6855285174096));
#247380=CARTESIAN_POINT('Ctrl Pts',(14.5372246925032,13.1583785530441,46.6809145710662));
#247381=CARTESIAN_POINT('Ctrl Pts',(14.6419263474714,13.0408052866234,46.6762975300333));
#247382=CARTESIAN_POINT('Ctrl Pts',(15.0766222473652,12.5526695750558,46.6571286944759));
#247383=CARTESIAN_POINT('Ctrl Pts',(15.4871898825126,12.042751712129,46.637799085858));
#247384=CARTESIAN_POINT('Ctrl Pts',(15.8714377589393,11.5136864575917,46.6183994556663));
#247385=CARTESIAN_POINT('Ctrl Pts',(16.2555165352416,10.9848540345308,46.59900836288));
#247386=CARTESIAN_POINT('Ctrl Pts',(16.6132987482788,10.4368919388217,46.5795473412258));
#247387=CARTESIAN_POINT('Ctrl Pts',(16.9426476282333,9.87243045355014,46.5601069724336));
#247388=CARTESIAN_POINT('Ctrl Pts',(17.1592230299039,9.50124815920886,46.5473232469193));
#247389=CARTESIAN_POINT('Ctrl Pts',(17.3635043574864,9.12293114413831,46.5345484460725));
#247390=CARTESIAN_POINT('Ctrl Pts',(17.5548959748792,8.73822443399511,46.5218082719496));
#247391=CARTESIAN_POINT('Ctrl Pts',(17.8462991169726,8.15248956406048,46.5024107308201));
#247392=CARTESIAN_POINT('Ctrl Pts',(18.1078199740143,7.55194397970008,46.4830934329744));
#247393=CARTESIAN_POINT('Ctrl Pts',(18.3388431480385,6.93992577535582,46.4639471496661));
#247394=CARTESIAN_POINT('Ctrl Pts',(18.4221385409706,6.71926264479425,46.4570439582521));
#247395=CARTESIAN_POINT('Ctrl Pts',(18.5014697612123,6.4971078475301,46.4501630013603));
#247396=CARTESIAN_POINT('Ctrl Pts',(18.5768092837576,6.27361682532388,46.4433085541115));
#247397=CARTESIAN_POINT('Ctrl Pts',(18.7814810771494,5.66646792423545,46.4246873581746));
#247398=CARTESIAN_POINT('Ctrl Pts',(18.956285536464,5.04912689543144,46.4057991064824));
#247399=CARTESIAN_POINT('Ctrl Pts',(19.1006658573404,4.42472871324531,46.3867685032609));
#247400=CARTESIAN_POINT('Ctrl Pts',(19.2451935684392,3.79969311602692,46.3677184727045));
#247401=CARTESIAN_POINT('Ctrl Pts',(19.3592357143521,3.16758620253738,46.3485258941293));
#247402=CARTESIAN_POINT('Ctrl Pts',(19.4422528571982,2.53150386536784,46.3293161048477));
#247403=CARTESIAN_POINT('Ctrl Pts',(19.5251999988956,1.89595788120651,46.3101225135136));
#247404=CARTESIAN_POINT('Ctrl Pts',(19.5771752747133,1.25644328953261,46.290911751706));
#247405=CARTESIAN_POINT('Ctrl Pts',(19.5976479569831,0.615996787432313,
46.2718082991918));
#247406=CARTESIAN_POINT('Ctrl Pts',(19.6111744898602,0.192846535182586,
46.2591864319106));
#247407=CARTESIAN_POINT('Ctrl Pts',(19.6109490392775,-0.230711607187161,
46.2466113893449));
#247408=CARTESIAN_POINT('Ctrl Pts',(19.596817421894,-0.653814237572918,
46.2341190234353));
#247409=CARTESIAN_POINT('Ctrl Pts',(19.5874633476069,-0.933876549499753,
46.2258500110803));
#247410=CARTESIAN_POINT('Ctrl Pts',(19.5720163269609,-1.21373948617727,
46.2176172220735));
#247411=CARTESIAN_POINT('Ctrl Pts',(19.5505588023315,-1.493159393279,46.2094310871194));
#247412=CARTESIAN_POINT('Ctrl Pts',(19.4842732514943,-2.35632990232101,
46.1841428735893));
#247413=CARTESIAN_POINT('Ctrl Pts',(19.3600948692822,-3.21499904091772,
46.1587890506694));
#247414=CARTESIAN_POINT('Ctrl Pts',(19.1801745553834,-4.06187870528548,
46.1333530308543));
#247415=CARTESIAN_POINT('Ctrl Pts',(18.9972127312137,-4.9230746696949,46.1074870211517));
#247416=CARTESIAN_POINT('Ctrl Pts',(18.7566080636937,-5.77208042710629,
46.0815360053103));
#247417=CARTESIAN_POINT('Ctrl Pts',(18.4605694941293,-6.60122043177393,
46.0554827085466));
#247418=CARTESIAN_POINT('Ctrl Pts',(18.1645309245649,-7.43036043644156,
46.0294294117828));
#247419=CARTESIAN_POINT('Ctrl Pts',(17.8130579295669,-8.23963587781057,
46.0032738266165));
#247420=CARTESIAN_POINT('Ctrl Pts',(17.4083139981041,-9.02134150173707,
45.9769989515215));
#247421=CARTESIAN_POINT('Ctrl Pts',(17.2567346166065,-9.31409562546102,
45.9671588303826));
#247422=CARTESIAN_POINT('Ctrl Pts',(17.0977740037762,-9.6030033224089,45.9573861071064));
#247423=CARTESIAN_POINT('Ctrl Pts',(16.9315303967222,-9.88765575054242,
45.9476638950449));
#247424=CARTESIAN_POINT('Ctrl Pts',(16.6080173469785,-10.4415944960639,
45.9287442954886));
#247425=CARTESIAN_POINT('Ctrl Pts',(16.2569220349457,-10.9794213713007,
45.9100159878752));
#247426=CARTESIAN_POINT('Ctrl Pts',(15.8803055196348,-11.498858235412,45.8913550540088));
#247427=CARTESIAN_POINT('Ctrl Pts',(15.5035587900537,-12.0184746935915,
45.8726876681685));
#247428=CARTESIAN_POINT('Ctrl Pts',(15.1012724944707,-12.5196878624611,
45.8540877472107));
#247429=CARTESIAN_POINT('Ctrl Pts',(14.6755409975292,-13.0001753783393,
45.8354309512315));
#247430=CARTESIAN_POINT('Ctrl Pts',(14.25023385714,-13.4801839584865,45.8167927517942));
#247431=CARTESIAN_POINT('Ctrl Pts',(13.8015277154657,-13.9395075451118,
45.7980977521235));
#247432=CARTESIAN_POINT('Ctrl Pts',(13.3315509352179,-14.3757979709571,
45.779221647766));
#247433=CARTESIAN_POINT('Ctrl Pts',(13.0587876932737,-14.6290104614126,
45.7682664098985));
#247434=CARTESIAN_POINT('Ctrl Pts',(12.7788605236588,-14.8744639860477,
45.7572501625906));
#247435=CARTESIAN_POINT('Ctrl Pts',(12.4921926478948,-15.1116957548705,
45.7461486997578));
#247436=CARTESIAN_POINT('Ctrl Pts',(11.9875506806139,-15.5293118069001,
45.7266060006372));
#247437=CARTESIAN_POINT('Ctrl Pts',(11.4621559126477,-15.9219908825066,
45.7072617252128));
#247438=CARTESIAN_POINT('Ctrl Pts',(10.9182956898116,-16.2872262835016,
45.6880335014957));
#247439=CARTESIAN_POINT('Ctrl Pts',(10.6821545501378,-16.4458095006937,
45.6796847117299));
#247440=CARTESIAN_POINT('Ctrl Pts',(10.4425328768181,-16.599218831302,45.6713578100085));
#247441=CARTESIAN_POINT('Ctrl Pts',(10.1996209644619,-16.7472490656451,
45.6630460773634));
#247442=CARTESIAN_POINT('Ctrl Pts',(9.64159337970085,-17.087310420977,45.6439520113369));
#247443=CARTESIAN_POINT('Ctrl Pts',(9.06619874339583,-17.3989834595166,
45.6249380166542));
#247444=CARTESIAN_POINT('Ctrl Pts',(8.47662354524988,-17.6811713760902,
45.6059225488856));
#247445=CARTESIAN_POINT('Ctrl Pts',(7.88569424005326,-17.9640074078637,
45.5868634073344));
#247446=CARTESIAN_POINT('Ctrl Pts',(7.28051952307884,-18.2172219639609,
45.5678027845316));
#247447=CARTESIAN_POINT('Ctrl Pts',(6.66435565580397,-18.4397316736497,
45.5486582860696));
#247448=CARTESIAN_POINT('Ctrl Pts',(6.30816197895606,-18.5683606891403,
45.5375911825591));
#247449=CARTESIAN_POINT('Ctrl Pts',(5.94829681374333,-18.6867292202955,
45.5264960427011));
#247450=CARTESIAN_POINT('Ctrl Pts',(5.58539563396712,-18.7946326827875,
45.5153569399029));
#247451=CARTESIAN_POINT('Ctrl Pts',(4.9410897716725,-18.986207792817,45.4955802358482));
#247452=CARTESIAN_POINT('Ctrl Pts',(4.28679082924469,-19.1449985216428,
45.4757230361003));
#247453=CARTESIAN_POINT('Ctrl Pts',(3.62606213828694,-19.2699133022838,
45.4558411397219));
#247454=CARTESIAN_POINT('Ctrl Pts',(2.96519044321347,-19.3948551187232,
45.4359549402263));
#247455=CARTESIAN_POINT('Ctrl Pts',(2.29788711797671,-19.4859064429398,
45.4160440392319));
#247456=CARTESIAN_POINT('Ctrl Pts',(1.62771201866304,-19.5420264183749,
45.3961642337494));
#247457=CARTESIAN_POINT('Ctrl Pts',(1.42400411313353,-19.5590847702385,
45.3901215241033));
#247458=CARTESIAN_POINT('Ctrl Pts',(1.22003078422723,-19.5729160609787,
45.3840816870003));
#247459=CARTESIAN_POINT('Ctrl Pts',(1.01589171066794,-19.583491970813,45.3780462885808));
#247460=CARTESIAN_POINT('Ctrl Pts',(0.342735812666571,-19.6183664118377,
45.3581443463801));
#247461=CARTESIAN_POINT('Ctrl Pts',(-0.332220212907911,-19.6178393478319,
45.3382906592305));
#247462=CARTESIAN_POINT('Ctrl Pts',(-1.0053271027558,-19.5826992909085,
45.3185414303132));
#247463=CARTESIAN_POINT('Ctrl Pts',(-1.40858695659691,-19.5616468036547,
45.3067096227849));
#247464=CARTESIAN_POINT('Ctrl Pts',(-1.81118361005911,-19.5281717795143,
45.2949153085372));
#247465=CARTESIAN_POINT('Ctrl Pts',(-2.21233804097207,-19.4824507090212,
45.2831706226559));
#247466=CARTESIAN_POINT('Ctrl Pts',(-2.84041829593827,-19.4108660538366,
45.2647821798659));
#247467=CARTESIAN_POINT('Ctrl Pts',(-3.46518958720208,-19.3088310162711,
45.2461328616581));
#247468=CARTESIAN_POINT('Ctrl Pts',(-4.08365237914554,-19.1770529463502,
45.2273478041255));
#247469=CARTESIAN_POINT('Ctrl Pts',(-4.70222024276122,-19.0452524884339,
45.2085595551683));
#247470=CARTESIAN_POINT('Ctrl Pts',(-5.31447735893412,-18.8836996630316,
45.1896356092519));
#247471=CARTESIAN_POINT('Ctrl Pts',(-5.91747416308738,-18.6931102148216,
45.1707013549704));
#247472=CARTESIAN_POINT('Ctrl Pts',(-6.52000675384935,-18.5026674907293,
45.1517816771085));
#247473=CARTESIAN_POINT('Ctrl Pts',(-7.11329334480526,-18.2832336574817,
45.13285171324));
#247474=CARTESIAN_POINT('Ctrl Pts',(-7.69444296886948,-18.0355188612823,
45.1140360394967));
#247475=CARTESIAN_POINT('Ctrl Pts',(-7.93573519306267,-17.9326681466548,
45.1062238073637));
#247476=CARTESIAN_POINT('Ctrl Pts',(-8.17493574206054,-17.8249419737692,
45.0984312713395));
#247477=CARTESIAN_POINT('Ctrl Pts',(-8.4118402355498,-17.7123904461153,
45.0906673366736));
#247478=CARTESIAN_POINT('Ctrl Pts',(-8.83465778287736,-17.511513036955,
45.0768105804564));
#247479=CARTESIAN_POINT('Ctrl Pts',(-9.25016078569359,-17.2952656097703,
45.0630449057171));
#247480=CARTESIAN_POINT('Ctrl Pts',(-9.65745358825397,-17.0644650427219,
45.0494211003615));
#247481=CARTESIAN_POINT('Ctrl Pts',(-10.3357053546973,-16.6801201897989,
45.0267338100631));
#247482=CARTESIAN_POINT('Ctrl Pts',(-10.9908095152968,-16.2549000652064,
45.0038486670577));
#247483=CARTESIAN_POINT('Ctrl Pts',(-11.6185232938028,-15.7924612466599,
44.9808408200818));
#247484=CARTESIAN_POINT('Ctrl Pts',(-12.250711550324,-15.3267260653477,
44.9576689682538));
#247485=CARTESIAN_POINT('Ctrl Pts',(-12.8551184641806,-14.8232399510249,
44.9343727091402));
#247486=CARTESIAN_POINT('Ctrl Pts',(-13.4274298806438,-14.2856891407196,
44.9110291630295));
#247487=CARTESIAN_POINT('Ctrl Pts',(-13.9972815144393,-13.7504487127137,
44.8877859469986));
#247488=CARTESIAN_POINT('Ctrl Pts',(-14.5353140419581,-13.1814358571086,
44.864495868898));
#247489=CARTESIAN_POINT('Ctrl Pts',(-15.0372733311606,-12.5822385962754,
44.8412348708471));
#247490=CARTESIAN_POINT('Ctrl Pts',(-15.2170959322521,-12.3675813275932,
44.8329018182202));
#247491=CARTESIAN_POINT('Ctrl Pts',(-15.3922889683521,-12.1490498048385,
44.8245724947826));
#247492=CARTESIAN_POINT('Ctrl Pts',(-15.5626565646086,-11.9268073730622,
44.8162503833291));
#247493=CARTESIAN_POINT('Ctrl Pts',(-15.6488846670592,-11.8143238750429,
44.8120383154548));
#247494=CARTESIAN_POINT('Ctrl Pts',(-15.733878774345,-11.7009005652173,
44.8078359642147));
#247495=CARTESIAN_POINT('Ctrl Pts',(-15.8176125739979,-11.5865576692631,
44.8036421943216));
#247496=CARTESIAN_POINT('Ctrl Pts',(-16.2138641522998,-11.0454553524295,
44.7837961113055));
#247497=CARTESIAN_POINT('Ctrl Pts',(-16.5818952092612,-10.483756870735,
44.7641421724465));
#247498=CARTESIAN_POINT('Ctrl Pts',(-16.9203026344295,-9.90465800442569,
44.7445604673846));
#247499=CARTESIAN_POINT('Ctrl Pts',(-17.259101684694,-9.3248889706425,44.724956101215));
#247500=CARTESIAN_POINT('Ctrl Pts',(-17.568207744165,-8.72767860829384,
44.7054241818201));
#247501=CARTESIAN_POINT('Ctrl Pts',(-17.8461768912892,-8.11627184016453,
44.6858442364061));
#247502=CARTESIAN_POINT('Ctrl Pts',(-18.1234862589111,-7.50631628939974,
44.6663107653824));
#247503=CARTESIAN_POINT('Ctrl Pts',(-18.3698055793111,-6.88223123961068,
44.6467294649061));
#247504=CARTESIAN_POINT('Ctrl Pts',(-18.583676928454,-6.24728419514626,
44.6269804664669));
#247505=CARTESIAN_POINT('Ctrl Pts',(-18.7345060690784,-5.79949856400662,
44.6130528203622));
#247506=CARTESIAN_POINT('Ctrl Pts',(-18.8691965726843,-5.34631164446472,
44.5990417514307));
#247507=CARTESIAN_POINT('Ctrl Pts',(-18.987232911523,-4.88888456897551,
44.5849054028654));
#247508=CARTESIAN_POINT('Ctrl Pts',(-19.147474509513,-4.26789914820217,
44.5657144392509));
#247509=CARTESIAN_POINT('Ctrl Pts',(-19.2775525982593,-3.63910338376877,
44.5467662676788));
#247510=CARTESIAN_POINT('Ctrl Pts',(-19.3761555580777,-3.00537209514257,
44.5279561932963));
#247511=CARTESIAN_POINT('Ctrl Pts',(-19.3931103731321,-2.89640176795733,
44.524721794117));
#247512=CARTESIAN_POINT('Ctrl Pts',(-19.4091345772377,-2.78728563665687,
44.5214914802238));
#247513=CARTESIAN_POINT('Ctrl Pts',(-19.424221523989,-2.67803847057728,
44.5182647213395));
#247514=CARTESIAN_POINT('Ctrl Pts',(-19.511930158698,-2.04292522065114,
44.4995058153165));
#247515=CARTESIAN_POINT('Ctrl Pts',(-19.567960446932,-1.4033794147567,44.480867075874));
#247516=CARTESIAN_POINT('Ctrl Pts',(-19.5925312900251,-0.762540760822875,
44.4622442671598));
#247517=CARTESIAN_POINT('Ctrl Pts',(-19.6171538628342,-0.120352930490953,
44.4435822513007));
#247518=CARTESIAN_POINT('Ctrl Pts',(-19.6101836759686,0.523132776158399,
44.4249362419563));
#247519=CARTESIAN_POINT('Ctrl Pts',(-19.5718669577126,1.16471132094788,
44.40620094624));
#247520=CARTESIAN_POINT('Ctrl Pts',(-19.5366188491453,1.75490879167354,
44.3889660741656));
#247521=CARTESIAN_POINT('Ctrl Pts',(-19.4748438805292,2.34349149905985,
44.3716556049367));
#247522=CARTESIAN_POINT('Ctrl Pts',(-19.3867604058142,2.92793595337012,
44.3541875039964));
#247523=CARTESIAN_POINT('Ctrl Pts',(-19.2849471406126,3.60347921974169,
44.3339966066758));
#247524=CARTESIAN_POINT('Ctrl Pts',(-19.148175507829,4.27397125479433,44.313825244882));
#247525=CARTESIAN_POINT('Ctrl Pts',(-18.97683268302,4.93553276760813,44.2936822874556));
#247526=CARTESIAN_POINT('Ctrl Pts',(-18.8067974387154,5.59204565969545,
44.2736930483915));
#247527=CARTESIAN_POINT('Ctrl Pts',(-18.6027168405131,6.2397629175209,44.2537317810185));
#247528=CARTESIAN_POINT('Ctrl Pts',(-18.3650195417302,6.87490032539457,
44.2338071760108));
#247529=CARTESIAN_POINT('Ctrl Pts',(-18.1254798982015,7.51496055768521,
44.2137281393307));
#247530=CARTESIAN_POINT('Ctrl Pts',(-17.8518007148625,8.14224432022549,
44.1936863345236));
#247531=CARTESIAN_POINT('Ctrl Pts',(-17.5462030821614,8.75354837436731,
44.1736906934867));
#247532=CARTESIAN_POINT('Ctrl Pts',(-17.2858710802654,9.27430505292955,
44.156656840134));
#247533=CARTESIAN_POINT('Ctrl Pts',(-17.002376980035,9.78346540453482,44.1396564879145));
#247534=CARTESIAN_POINT('Ctrl Pts',(-16.6971175357138,10.27906734782,44.1226951886969));
#247535=CARTESIAN_POINT('Ctrl Pts',(-16.3622018016899,10.8228175632739,
44.104086080664));
#247536=CARTESIAN_POINT('Ctrl Pts',(-16.0006550248139,11.3504007912011,
44.0852462840983));
#247537=CARTESIAN_POINT('Ctrl Pts',(-15.6143674497465,11.8592440418853,
44.0662920147513));
#247538=CARTESIAN_POINT('Ctrl Pts',(-15.2115083033569,12.3899164498212,
44.0465246153773));
#247539=CARTESIAN_POINT('Ctrl Pts',(-14.7817410611067,12.9002061758838,
44.02663278768));
#247540=CARTESIAN_POINT('Ctrl Pts',(-14.32720617434,13.3872548648946,44.0067484741891));
#247541=CARTESIAN_POINT('Ctrl Pts',(-13.8726712875733,13.8743035539055,
43.9868641606982));
#247542=CARTESIAN_POINT('Ctrl Pts',(-13.3933697350562,14.3381114851329,
43.9669873558648));
#247543=CARTESIAN_POINT('Ctrl Pts',(-12.8914234766372,14.7758791682013,
43.9472495555455));
#247544=CARTESIAN_POINT('Ctrl Pts',(-12.3970558320943,15.2070372348382,
43.9278097655507));
#247545=CARTESIAN_POINT('Ctrl Pts',(-11.8807230109527,15.6129362116288,
43.9085047250814));
#247546=CARTESIAN_POINT('Ctrl Pts',(-11.34549720938,15.9921847173821,43.8894603492085));
#247547=CARTESIAN_POINT('Ctrl Pts',(-10.7846124357787,16.3896145715913,
43.8695029771639));
#247548=CARTESIAN_POINT('Ctrl Pts',(-10.2025991956261,16.7573414189831,
43.8492936329321));
#247549=CARTESIAN_POINT('Ctrl Pts',(-9.6029777384233,17.0937198721426,43.8289428911965));
#247550=CARTESIAN_POINT('Ctrl Pts',(-9.00160683076606,17.431079740211,43.8085327743103));
#247551=CARTESIAN_POINT('Ctrl Pts',(-8.38252507598862,17.7369087927503,
43.7879805186512));
#247552=CARTESIAN_POINT('Ctrl Pts',(-7.74923518905487,18.009567769347,43.7673980375111));
#247553=CARTESIAN_POINT('Ctrl Pts',(-7.11698615279776,18.2817786142332,
43.7468493849382));
#247554=CARTESIAN_POINT('Ctrl Pts',(-6.47057576774939,18.520929237737,43.7262706239659));
#247555=CARTESIAN_POINT('Ctrl Pts',(-5.81343843304979,18.7253963352431,
43.7057727120918));
#247556=CARTESIAN_POINT('Ctrl Pts',(-5.32142860771345,18.8784843057768,
43.6904255791436));
#247557=CARTESIAN_POINT('Ctrl Pts',(-4.82340443217673,19.0121297661753,
43.6751237470763));
#247558=CARTESIAN_POINT('Ctrl Pts',(-4.32078830199506,19.1256493308316,
43.6599136992907));
#247559=CARTESIAN_POINT('Ctrl Pts',(-4.27574213530466,19.1358233402297,
43.6585505230877));
#247560=CARTESIAN_POINT('Ctrl Pts',(-4.23065907363343,19.1458356883747,
43.6571880841717));
#247561=CARTESIAN_POINT('Ctrl Pts',(-4.18554026052642,19.1556864387537,
43.6558264160463));
#247562=CARTESIAN_POINT('Ctrl Pts',(-3.45682352442668,19.3147865163053,
43.6338340300845));
#247563=CARTESIAN_POINT('Ctrl Pts',(-2.7189823688227,19.4316031734498,43.611969569607));
#247564=CARTESIAN_POINT('Ctrl Pts',(-1.97683116930145,19.5061995839898,
43.5901316883729));
#247565=CARTESIAN_POINT('Ctrl Pts',(-1.23236792350787,19.5810283870032,
43.5682257749211));
#247566=CARTESIAN_POINT('Ctrl Pts',(-0.483567106957522,19.613372524449,
43.5463466198054));
#247567=CARTESIAN_POINT('Ctrl Pts',(0.264670487464682,19.6032633506483,
43.5243917763602));
#247568=CARTESIAN_POINT('Ctrl Pts',(1.00852695846902,19.5932133686584,43.5025654841658));
#247569=CARTESIAN_POINT('Ctrl Pts',(1.75182713045695,19.5412048602742,43.4806643473686));
#247570=CARTESIAN_POINT('Ctrl Pts',(2.48970789759786,19.4472506107204,43.4585877638503));
#247571=CARTESIAN_POINT('Ctrl Pts',(2.87509128980682,19.398179800072,43.4470575153013));
#247572=CARTESIAN_POINT('Ctrl Pts',(3.25899554504684,19.3376667870222,43.4354794119836));
#247573=CARTESIAN_POINT('Ctrl Pts',(3.64072219319347,19.2657126515525,43.4238392118511));
#247574=CARTESIAN_POINT('Ctrl Pts',(4.19467747097351,19.1612940229473,43.4069471496147));
#247575=CARTESIAN_POINT('Ctrl Pts',(4.74413301907516,19.0331377012582,43.3902633907434));
#247576=CARTESIAN_POINT('Ctrl Pts',(5.28696196162584,18.881197360173,43.3737050157695));
#247577=CARTESIAN_POINT('Ctrl Pts',(5.89821050349691,18.7101060556022,43.3550595793066));
#247578=CARTESIAN_POINT('Ctrl Pts',(6.50105717720227,18.5088561354271,43.3365732006982));
#247579=CARTESIAN_POINT('Ctrl Pts',(7.09282028819206,18.2788304461768,43.3181279812677));
#247580=CARTESIAN_POINT('Ctrl Pts',(7.68481362563505,18.0487152650375,43.2996755856929));
#247581=CARTESIAN_POINT('Ctrl Pts',(8.26571423715091,17.7898012696451,43.2812644072722));
#247582=CARTESIAN_POINT('Ctrl Pts',(8.83279651105902,17.5035054112898,43.2627760278974));
#247583=CARTESIAN_POINT('Ctrl Pts',(9.39966697897536,17.2173164848224,43.2442945539571));
#247584=CARTESIAN_POINT('Ctrl Pts',(9.95272878560112,16.9037656486801,43.2257358862454));
#247585=CARTESIAN_POINT('Ctrl Pts',(10.4892275373114,16.5643093046647,43.2069815425544));
#247586=CARTESIAN_POINT('Ctrl Pts',(10.6226681853067,16.4798780280454,43.2023168685605));
#247587=CARTESIAN_POINT('Ctrl Pts',(10.755084047511,16.3938443478879,43.1976400909566));
#247588=CARTESIAN_POINT('Ctrl Pts',(10.8864325101709,16.3062311191781,43.192949393259));
#247589=CARTESIAN_POINT('Ctrl Pts',(11.4512754802129,15.9294644991714,43.1727778011029));
#247590=CARTESIAN_POINT('Ctrl Pts',(11.9969204274175,15.5236172444453,43.1527203356814));
#247591=CARTESIAN_POINT('Ctrl Pts',(12.5200224160233,15.0905067805366,43.1327395924405));
#247592=CARTESIAN_POINT('Ctrl Pts',(12.9009184703208,14.7751379416273,43.11819063941));
#247593=CARTESIAN_POINT('Ctrl Pts',(13.2698620768768,14.4453152545949,43.1036823742304));
#247594=CARTESIAN_POINT('Ctrl Pts',(13.6255644999614,14.1017575544681,43.089200411408));
#247595=CARTESIAN_POINT('Ctrl Pts',(14.1125321521645,13.6314164047614,43.0693741550283));
#247596=CARTESIAN_POINT('Ctrl Pts',(14.5746812309089,13.135330793645,43.0495972032241));
#247597=CARTESIAN_POINT('Ctrl Pts',(15.0099732301491,12.6166814387064,43.0298326223642));
#247598=CARTESIAN_POINT('Ctrl Pts',(15.4458489704633,12.0973365577025,43.0100415365429));
#247599=CARTESIAN_POINT('Ctrl Pts',(15.8547948292987,11.5553679262923,42.9902628569175));
#247600=CARTESIAN_POINT('Ctrl Pts',(16.2347946966748,10.9940108967484,42.9704593937445));
#247601=CARTESIAN_POINT('Ctrl Pts',(16.2898872613183,10.9126250829802,42.9675882780713));
#247602=CARTESIAN_POINT('Ctrl Pts',(16.3443714637674,10.8308318008937,42.964716641278));
#247603=CARTESIAN_POINT('Ctrl Pts',(16.3982412276466,10.7486409715678,42.9618443698604));
#247604=CARTESIAN_POINT('Ctrl Pts',(16.7577916890273,10.2000632820188,42.9426735690427));
#247605=CARTESIAN_POINT('Ctrl Pts',(17.0900799965449,9.63334238144119,42.923329594502));
#247606=CARTESIAN_POINT('Ctrl Pts',(17.3933298823479,9.05145166479802,42.9039084699333));
#247607=CARTESIAN_POINT('Ctrl Pts',(17.6965917758267,8.46953790723899,42.8844865763533));
#247608=CARTESIAN_POINT('Ctrl Pts',(17.9708131612276,7.8724539814414,42.864987563266));
#247609=CARTESIAN_POINT('Ctrl Pts',(18.2142681751193,7.26316203624816,42.8455074993751));
#247610=CARTESIAN_POINT('Ctrl Pts',(18.3890861799956,6.82564711082823,42.8315194288489));
#247611=CARTESIAN_POINT('Ctrl Pts',(18.5480413232001,6.38183718995204,42.8175411233227));
#247612=CARTESIAN_POINT('Ctrl Pts',(18.6905095459446,5.93282179497916,42.8036080922957));
#247613=CARTESIAN_POINT('Ctrl Pts',(18.8890712464089,5.30701725665493,42.7841892613447));
#247614=CARTESIAN_POINT('Ctrl Pts',(19.0556063403414,4.67110302599209,42.7648583382582));
#247615=CARTESIAN_POINT('Ctrl Pts',(19.1900251057081,4.02849724163227,42.745711595196));
#247616=CARTESIAN_POINT('Ctrl Pts',(19.228360324473,3.84523091526914,42.7402510883841));
#247617=CARTESIAN_POINT('Ctrl Pts',(19.2640835932508,3.6614200969582,42.7348055651788));
#247618=CARTESIAN_POINT('Ctrl Pts',(19.2971933285479,3.4771434761205,42.7293772708428));
#247619=CARTESIAN_POINT('Ctrl Pts',(19.4114760121827,2.84108805098586,42.7106407862798));
#247620=CARTESIAN_POINT('Ctrl Pts',(19.494148636795,2.19923486656189,42.6916309705598));
#247621=CARTESIAN_POINT('Ctrl Pts',(19.545139025973,1.55484766563178,42.6724714901027));
#247622=CARTESIAN_POINT('Ctrl Pts',(19.5961959950095,0.909619066756175,
42.6532869924705));
#247623=CARTESIAN_POINT('Ctrl Pts',(19.6154886964499,0.261849962616175,
42.6339525374374));
#247624=CARTESIAN_POINT('Ctrl Pts',(19.6029558219247,-0.385234249152818,
42.6145926463513));
#247625=CARTESIAN_POINT('Ctrl Pts',(19.5904313758809,-1.03188329041983,
42.5952457749824));
#247626=CARTESIAN_POINT('Ctrl Pts',(19.5461249960136,-1.67784838250439,
42.5758735182974));
#247627=CARTESIAN_POINT('Ctrl Pts',(19.4699745617498,-2.31996253308467,
42.5565996533867));
#247628=CARTESIAN_POINT('Ctrl Pts',(19.4166723635107,-2.76941625028619,
42.5431087340211));
#247629=CARTESIAN_POINT('Ctrl Pts',(19.3477684048835,-3.21698433555087,
42.529665998921));
#247630=CARTESIAN_POINT('Ctrl Pts',(19.2632375661158,-3.66159544113993,
42.516313828724));
#247631=CARTESIAN_POINT('Ctrl Pts',(19.2195222085765,-3.89152730659984,
42.5094087169022));
#247632=CARTESIAN_POINT('Ctrl Pts',(19.1716274167403,-4.12066853099993,
42.5025278266109));
#247633=CARTESIAN_POINT('Ctrl Pts',(19.1196222187679,-4.34888603317559,
42.4956770353292));
#247634=CARTESIAN_POINT('Ctrl Pts',(18.9290981326151,-5.18497420784581,
42.4705787605558));
#247635=CARTESIAN_POINT('Ctrl Pts',(18.6829982057984,-6.00832023946384,
42.4454486869507));
#247636=CARTESIAN_POINT('Ctrl Pts',(18.3844537439552,-6.8122462629851,42.4202468269269));
#247637=CARTESIAN_POINT('Ctrl Pts',(18.0765085967486,-7.64148662513399,
42.3942514008285));
#247638=CARTESIAN_POINT('Ctrl Pts',(17.7127633658738,-8.45006587530191,
42.3681795793732));
#247639=CARTESIAN_POINT('Ctrl Pts',(17.2966077732517,-9.23062276510611,
42.3419875977786));
#247640=CARTESIAN_POINT('Ctrl Pts',(16.8804521806296,-10.0111796549103,
42.315795616184));
#247641=CARTESIAN_POINT('Ctrl Pts',(16.4118852375661,-10.7637151151404,
42.2894834487413));
#247642=CARTESIAN_POINT('Ctrl Pts',(15.8942642522469,-11.480820247333,42.2630077706427));
#247643=CARTESIAN_POINT('Ctrl Pts',(15.6743231132404,-11.7855237350878,
42.2517580513266));
#247644=CARTESIAN_POINT('Ctrl Pts',(15.4456431786237,-12.0838855814214,
42.2405984782381));
#247645=CARTESIAN_POINT('Ctrl Pts',(15.2084614413523,-12.3753283683402,
42.2295038079752));
#247646=CARTESIAN_POINT('Ctrl Pts',(14.804633550704,-12.8715416402392,42.2106139164462));
#247647=CARTESIAN_POINT('Ctrl Pts',(14.376157916581,-13.3476994337451,42.1919121860772));
#247648=CARTESIAN_POINT('Ctrl Pts',(13.9254068898009,-13.8018766253217,
42.1732746271315));
#247649=CARTESIAN_POINT('Ctrl Pts',(13.4745553406438,-14.2561551033473,
42.1546329118076));
#247650=CARTESIAN_POINT('Ctrl Pts',(13.0014178867365,-14.6884424877076,
42.1360554390068));
#247651=CARTESIAN_POINT('Ctrl Pts',(12.5084076879795,-15.0967779807909,
42.117417887081));
#247652=CARTESIAN_POINT('Ctrl Pts',(12.0158530543376,-15.5047361522561,
42.0987975571488));
#247653=CARTESIAN_POINT('Ctrl Pts',(11.5034620134076,-15.888785946344,42.0801172182288));
#247654=CARTESIAN_POINT('Ctrl Pts',(10.9736872388164,-16.2469483517972,
42.0612526336713));
#247655=CARTESIAN_POINT('Ctrl Pts',(10.6992124919484,-16.4325112367992,
42.0514789480987));
#247656=CARTESIAN_POINT('Ctrl Pts',(10.4200723167623,-16.6111249916897,
42.0416558047302));
#247657=CARTESIAN_POINT('Ctrl Pts',(10.1366131095757,-16.7825128935158,
42.0317659982809));
#247658=CARTESIAN_POINT('Ctrl Pts',(9.56837523459201,-17.126086482457,42.0119403497987));
#247659=CARTESIAN_POINT('Ctrl Pts',(8.98280466237307,-17.4411899237934,
41.9923032251897));
#247660=CARTESIAN_POINT('Ctrl Pts',(8.38266744262912,-17.7256169682442,
41.9727799311167));
#247661=CARTESIAN_POINT('Ctrl Pts',(8.0920810662595,-17.8633365121574,41.963326754255));
#247662=CARTESIAN_POINT('Ctrl Pts',(7.79808032751157,-17.9938640688562,
41.9539002761828));
#247663=CARTESIAN_POINT('Ctrl Pts',(7.50098351715395,-18.1169501384237,
41.9444920520831));
#247664=CARTESIAN_POINT('Ctrl Pts',(6.88914137493847,-18.370433992358,41.9251167246244));
#247665=CARTESIAN_POINT('Ctrl Pts',(6.26416549504055,-18.5923556580503,
41.9058188305817));
#247666=CARTESIAN_POINT('Ctrl Pts',(5.62951558061026,-18.7821095946609,
41.8865245562128));
#247667=CARTESIAN_POINT('Ctrl Pts',(4.99353503307378,-18.9722613771772,
41.8671898286749));
#247668=CARTESIAN_POINT('Ctrl Pts',(4.34784038816302,-19.1301097350578,
41.8478587367397));
#247669=CARTESIAN_POINT('Ctrl Pts',(3.69595452188851,-19.2550769736073,
41.828456761167));
#247670=CARTESIAN_POINT('Ctrl Pts',(3.3866152694566,-19.3143776490037,41.8192499460942));
#247671=CARTESIAN_POINT('Ctrl Pts',(3.07588243690624,-19.3662747253362,
41.8100271658839));
#247672=CARTESIAN_POINT('Ctrl Pts',(2.76413511318077,-19.4107096168813,
41.8007804505559));
#247673=CARTESIAN_POINT('Ctrl Pts',(2.0958297357907,-19.5059664954597,41.7809578920074));
#247674=CARTESIAN_POINT('Ctrl Pts',(1.42240822768082,-19.5670242501928,
41.7610419391692));
#247675=CARTESIAN_POINT('Ctrl Pts',(0.747604345330437,-19.5933544024589,
41.7410968939571));
#247676=CARTESIAN_POINT('Ctrl Pts',(0.072429612524993,-19.6196990249276,
41.7211408875913));
#247677=CARTESIAN_POINT('Ctrl Pts',(-0.604128156597495,-19.611278190572,
41.7011557650961));
#247678=CARTESIAN_POINT('Ctrl Pts',(-1.27834627193172,-19.5676114008327,
41.6812059169262));
#247679=CARTESIAN_POINT('Ctrl Pts',(-1.52247213913362,-19.5518002075845,
41.6739823287813));
#247680=CARTESIAN_POINT('Ctrl Pts',(-1.76629148663126,-19.5313684525927,
41.666763364764));
#247681=CARTESIAN_POINT('Ctrl Pts',(-2.00962846918962,-19.5062947702385,
41.6595520806538));
#247682=CARTESIAN_POINT('Ctrl Pts',(-2.683103933318,-19.4368991950843,41.6395936556662));
#247683=CARTESIAN_POINT('Ctrl Pts',(-3.35288171117308,-19.331944004794,
41.6196940411026));
#247684=CARTESIAN_POINT('Ctrl Pts',(-4.01544252057452,-19.1927934412002,
41.5999181156569));
#247685=CARTESIAN_POINT('Ctrl Pts',(-4.36237943106354,-19.1199299908708,
41.5895628420294));
#247686=CARTESIAN_POINT('Ctrl Pts',(-4.70733815184238,-19.0376911655625,
41.5792414854554));
#247687=CARTESIAN_POINT('Ctrl Pts',(-5.04981797562537,-18.9462762522184,
41.5689634084522));
#247688=CARTESIAN_POINT('Ctrl Pts',(-5.66425468446249,-18.7822704492682,
41.5505237008592));
#247689=CARTESIAN_POINT('Ctrl Pts',(-6.27084819873623,-18.5882493375532,
41.5318171410274));
#247690=CARTESIAN_POINT('Ctrl Pts',(-6.86669350784461,-18.365391890429,
41.5129688785008));
#247691=CARTESIAN_POINT('Ctrl Pts',(-7.46280712622112,-18.1424340905493,
41.4941121285977));
#247692=CARTESIAN_POINT('Ctrl Pts',(-8.04816289065263,-17.8906147603259,
41.4751136410508));
#247693=CARTESIAN_POINT('Ctrl Pts',(-8.61990402590134,-17.6111135407558,
41.4560990591905));
#247694=CARTESIAN_POINT('Ctrl Pts',(-9.19131999265248,-17.3317712829711,
41.4370952915652));
#247695=CARTESIAN_POINT('Ctrl Pts',(-9.74913701649155,-17.024779421325,
41.4180754581901));
#247696=CARTESIAN_POINT('Ctrl Pts',(-10.2905535394785,-16.6913027400617,
41.3991645406458));
#247697=CARTESIAN_POINT('Ctrl Pts',(-10.5431644512238,-16.5357111669878,
41.390341196843));
#247698=CARTESIAN_POINT('Ctrl Pts',(-10.7922058120031,-16.3743538198052,
41.3815415556236));
#247699=CARTESIAN_POINT('Ctrl Pts',(-11.0373965583743,-16.2073472854738,
41.3727782980804));
#247700=CARTESIAN_POINT('Ctrl Pts',(-11.3860797607311,-15.9698490353684,
41.3603161609547));
#247701=CARTESIAN_POINT('Ctrl Pts',(-11.7269754170809,-15.720926539202,
41.3479275889908));
#247702=CARTESIAN_POINT('Ctrl Pts',(-12.0595273470517,-15.4612699248995,
41.3356491681826));
#247703=CARTESIAN_POINT('Ctrl Pts',(-12.6970532603116,-14.9634895626513,
41.3121105544092));
#247704=CARTESIAN_POINT('Ctrl Pts',(-13.3034349803857,-14.4258165268246,
41.288379207819));
#247705=CARTESIAN_POINT('Ctrl Pts',(-13.8746084627541,-13.8529974735184,
41.2645193391924));
#247706=CARTESIAN_POINT('Ctrl Pts',(-14.4509606011268,-13.2749848443174,
41.2404431404039));
#247707=CARTESIAN_POINT('Ctrl Pts',(-14.9914641719219,-12.6611859876172,
41.2162361257453));
#247708=CARTESIAN_POINT('Ctrl Pts',(-15.4919502115784,-12.0164251050707,
41.1919646704444));
#247709=CARTESIAN_POINT('Ctrl Pts',(-15.990202963401,-11.3745412990471,
41.1678015201542));
#247710=CARTESIAN_POINT('Ctrl Pts',(-16.4487956568581,-10.7019709431936,
41.1435745259439));
#247711=CARTESIAN_POINT('Ctrl Pts',(-16.8636053455401,-10.0034238267235,
41.1193490476499));
#247712=CARTESIAN_POINT('Ctrl Pts',(-16.9601639304764,-9.84081740040788,
41.1137098883744));
#247713=CARTESIAN_POINT('Ctrl Pts',(-17.0543500231426,-9.67680320150295,
41.1080708100181));
#247714=CARTESIAN_POINT('Ctrl Pts',(-17.1461114397149,-9.5114402672112,
41.1024326346502));
#247715=CARTESIAN_POINT('Ctrl Pts',(-17.2372710213688,-9.34716189756316,
41.096831438341));
#247716=CARTESIAN_POINT('Ctrl Pts',(-17.3260480808444,-9.18157177334928,
41.0912486461959));
#247717=CARTESIAN_POINT('Ctrl Pts',(-17.4123891342282,-9.01472581793413,
41.085681469188));
#247718=CARTESIAN_POINT('Ctrl Pts',(-17.7171814121827,-8.42574344135304,
41.066028795338));
#247719=CARTESIAN_POINT('Ctrl Pts',(-17.9916198416113,-7.82110834222293,
41.0465706798068));
#247720=CARTESIAN_POINT('Ctrl Pts',(-18.2348305987732,-7.20408307006314,
41.0271849283251));
#247721=CARTESIAN_POINT('Ctrl Pts',(-18.4782577980922,-6.5865086845232,
41.0077819247535));
#247722=CARTESIAN_POINT('Ctrl Pts',(-18.6904008640654,-5.95652158832327,
40.9884514607692));
#247723=CARTESIAN_POINT('Ctrl Pts',(-18.870356344912,-5.31743763836559,
40.9690709165411));
#247724=CARTESIAN_POINT('Ctrl Pts',(-19.0499217667247,-4.67973892250509,
40.9497323802381));
#247725=CARTESIAN_POINT('Ctrl Pts',(-19.1974381594599,-4.03298250639557,
40.9303439474308));
#247726=CARTESIAN_POINT('Ctrl Pts',(-19.3119934138004,-3.38051236786982,
40.9107835959637));
#247727=CARTESIAN_POINT('Ctrl Pts',(-19.3896611866654,-2.93814154156502,
40.8975217954147));
#247728=CARTESIAN_POINT('Ctrl Pts',(-19.4521772327311,-2.49314530208466,
40.8841809545997));
#247729=CARTESIAN_POINT('Ctrl Pts',(-19.4992563411931,-2.04657944825569,
40.8707232301524));
#247730=CARTESIAN_POINT('Ctrl Pts',(-19.5669499209117,-1.40447635384126,
40.8513727884711));
#247731=CARTESIAN_POINT('Ctrl Pts',(-19.6032613397285,-0.759027058371687,
40.8322590201665));
#247732=CARTESIAN_POINT('Ctrl Pts',(-19.6073246273588,-0.113344669758123,
40.813282026402));
#247733=CARTESIAN_POINT('Ctrl Pts',(-19.6082814744069,0.0387044450901397,
40.8088132114626));
#247734=CARTESIAN_POINT('Ctrl Pts',(-19.6074501159694,0.190766268994925,
40.8043519853512));
#247735=CARTESIAN_POINT('Ctrl Pts',(-19.6048193952108,0.34279975709962,
40.7998970490961));
#247736=CARTESIAN_POINT('Ctrl Pts',(-19.5936597756892,0.987731712046675,
40.780999036665));
#247737=CARTESIAN_POINT('Ctrl Pts',(-19.5501184129449,1.63215712006586,
40.7622142233203));
#247738=CARTESIAN_POINT('Ctrl Pts',(-19.4749178728467,2.27294282555593,
40.7434434329926));
#247739=CARTESIAN_POINT('Ctrl Pts',(-19.3995721941214,2.91496526096097,
40.724636414644));
#247740=CARTESIAN_POINT('Ctrl Pts',(-19.292444420898,3.55333334623267,40.7058434805396));
#247741=CARTESIAN_POINT('Ctrl Pts',(-19.1542971927284,4.1848577401636,40.6869645513183));
#247742=CARTESIAN_POINT('Ctrl Pts',(-19.0394556261181,4.70984294408365,
40.6712705280909));
#247743=CARTESIAN_POINT('Ctrl Pts',(-18.9031783613028,5.23009787839892,
40.6555170520453));
#247744=CARTESIAN_POINT('Ctrl Pts',(-18.7459264482553,5.74377525353248,
40.6396465990846));
#247745=CARTESIAN_POINT('Ctrl Pts',(-18.5399590707927,6.41658603063402,
40.6188595987098));
#247746=CARTESIAN_POINT('Ctrl Pts',(-18.2980825475591,7.07864194025501,
40.5980691911118));
#247747=CARTESIAN_POINT('Ctrl Pts',(-18.021383942798,7.7258339133456,40.5773030916074));
#247748=CARTESIAN_POINT('Ctrl Pts',(-17.7446853380369,8.37302588643619,
40.5565369921029));
#247749=CARTESIAN_POINT('Ctrl Pts',(-17.4331650977251,9.00535302926767,
40.5357951970969));
#247750=CARTESIAN_POINT('Ctrl Pts',(-17.0879588178598,9.61872894828395,
40.5151054320306));
#247751=CARTESIAN_POINT('Ctrl Pts',(-16.745456240981,10.2273008228759,40.4945777120453));
#247752=CARTESIAN_POINT('Ctrl Pts',(-16.3697938917183,10.8172164950653,
40.4741012038657));
#247753=CARTESIAN_POINT('Ctrl Pts',(-15.9638423572618,11.3854881377377,
40.4537030706697));
#247754=CARTESIAN_POINT('Ctrl Pts',(-15.922057840584,11.4439802332598,40.4516034945765));
#247755=CARTESIAN_POINT('Ctrl Pts',(-15.8799524529404,11.5022430549406,
40.4495047489586));
#247756=CARTESIAN_POINT('Ctrl Pts',(-15.837529343828,11.5602733692449,40.4474068635354));
#247757=CARTESIAN_POINT('',(-1.3263578091732,19.5631784495913,39.942097358534));
#247758=CARTESIAN_POINT('Ctrl Pts',(-15.837529343828,11.5602733692449,40.4474068635354));
#247759=CARTESIAN_POINT('Ctrl Pts',(-15.5725131052847,11.9227874786576,
40.434301418994));
#247760=CARTESIAN_POINT('Ctrl Pts',(-15.2950975339924,12.2762274067143,
40.4212295398307));
#247761=CARTESIAN_POINT('Ctrl Pts',(-15.0060529565849,12.6198093655212,
40.4081984947031));
#247762=CARTESIAN_POINT('Ctrl Pts',(-14.5876985338566,13.1170995528195,
40.3893377521464));
#247763=CARTESIAN_POINT('Ctrl Pts',(-14.1445213647196,13.5937820433381,
40.3702514846607));
#247764=CARTESIAN_POINT('Ctrl Pts',(-13.6788977209609,14.0474725885811,
40.3510471915899));
#247765=CARTESIAN_POINT('Ctrl Pts',(-13.1891356293449,14.5246829565748,
40.330847326595));
#247766=CARTESIAN_POINT('Ctrl Pts',(-12.6745404854393,14.976455367035,40.3105169554043));
#247767=CARTESIAN_POINT('Ctrl Pts',(-12.1378697258932,15.400076824624,40.2901814973383));
#247768=CARTESIAN_POINT('Ctrl Pts',(-11.6288851474442,15.8018441748616,
40.2708951204169));
#247769=CARTESIAN_POINT('Ctrl Pts',(-11.100044559478,16.1782909276761,40.2516041695072));
#247770=CARTESIAN_POINT('Ctrl Pts',(-10.5536811320801,16.5271522496081,
40.23241538407));
#247771=CARTESIAN_POINT('Ctrl Pts',(-10.5239617310683,16.5461285371927,
40.2313716114075));
#247772=CARTESIAN_POINT('Ctrl Pts',(-10.494190477059,16.5650232159624,40.2303281409944));
#247773=CARTESIAN_POINT('Ctrl Pts',(-10.4643677432923,16.5838359252132,
40.2292849900023));
#247774=CARTESIAN_POINT('Ctrl Pts',(-9.94867773511549,16.909142326136,40.211246987589));
#247775=CARTESIAN_POINT('Ctrl Pts',(-9.41759717883634,17.2099367412526,
40.193304458555));
#247776=CARTESIAN_POINT('Ctrl Pts',(-8.87374339925604,17.4854822974256,
40.1755463618719));
#247777=CARTESIAN_POINT('Ctrl Pts',(-8.28804889714462,17.7822266125175,
40.1564220678323));
#247778=CARTESIAN_POINT('Ctrl Pts',(-7.68721166454743,18.0492710067472,
40.1370236390134));
#247779=CARTESIAN_POINT('Ctrl Pts',(-7.0745120065517,18.28570560269,40.1174948372107));
#247780=CARTESIAN_POINT('Ctrl Pts',(-6.48738795309381,18.5122708317317,
40.0987812160687));
#247781=CARTESIAN_POINT('Ctrl Pts',(-5.88937098091993,18.7107292884596,
40.079947967168));
#247782=CARTESIAN_POINT('Ctrl Pts',(-5.28329673169344,18.880297304198,40.0611216757424));
#247783=CARTESIAN_POINT('Ctrl Pts',(-4.67823390833166,19.0495823422696,
40.0423268019163));
#247784=CARTESIAN_POINT('Ctrl Pts',(-4.06514075114743,19.1900741388295,
40.023538857137));
#247785=CARTESIAN_POINT('Ctrl Pts',(-3.44678710018386,19.300997468235,40.0048832924716));
#247786=CARTESIAN_POINT('Ctrl Pts',(-2.83342012803443,19.4110262625863,
39.9863781745755));
#247787=CARTESIAN_POINT('Ctrl Pts',(-2.21487702695837,19.4919625227781,
39.9680032226127));
#247788=CARTESIAN_POINT('Ctrl Pts',(-1.59381085841878,19.543040639058,39.9498810842536));
#247789=CARTESIAN_POINT('Ctrl Pts',(-1.50470927144213,19.5503685880768,
39.9472811820709));
#247790=CARTESIAN_POINT('Ctrl Pts',(-1.41555567126315,19.5570819564283,
39.9446864852927));
#247791=CARTESIAN_POINT('Ctrl Pts',(-1.32635780988102,19.563178449543,39.9420973585545));
#247792=CARTESIAN_POINT('',(10.1706145806021,-16.7626838559761,38.4050190707213));
#247793=CARTESIAN_POINT('Ctrl Pts',(-1.32635780917278,19.5631784495914,
39.9420973585339));
#247794=CARTESIAN_POINT('Ctrl Pts',(-1.32635727930992,19.5631784858064,
39.9420973431537));
#247795=CARTESIAN_POINT('Ctrl Pts',(-1.3263567494472,19.5631785220215,39.9420973277735));
#247796=CARTESIAN_POINT('Ctrl Pts',(-1.32635621958433,19.5631785582365,
39.9420973123933));
#247797=CARTESIAN_POINT('Ctrl Pts',(-0.51916159951668,19.6183486093142,
39.918667052871));
#247798=CARTESIAN_POINT('Ctrl Pts',(0.291533162571312,19.6222538850553,
39.89501672866));
#247799=CARTESIAN_POINT('Ctrl Pts',(1.09947550921941,19.5761243157132,39.8712404546383));
#247800=CARTESIAN_POINT('Ctrl Pts',(1.8905122979516,19.5309599713149,39.8479616804433));
#247801=CARTESIAN_POINT('Ctrl Pts',(2.67891059255053,19.4378337675691,39.8245622335432));
#247802=CARTESIAN_POINT('Ctrl Pts',(3.45885284428883,19.2979151606727,39.8011309396237));
#247803=CARTESIAN_POINT('Ctrl Pts',(4.26379777433925,19.1535111705184,39.7769485066256));
#247804=CARTESIAN_POINT('Ctrl Pts',(5.05973549286805,18.9592676651601,39.7527321695489));
#247805=CARTESIAN_POINT('Ctrl Pts',(5.84032903755987,18.7164711432799,39.7285794994955));
#247806=CARTESIAN_POINT('Ctrl Pts',(6.62092258225168,18.4736746213996,39.7044268294421));
#247807=CARTESIAN_POINT('Ctrl Pts',(7.38617221228336,18.1823261644022,39.6803377945158));
#247808=CARTESIAN_POINT('Ctrl Pts',(8.12979837960266,17.8436971033151,39.6564099954905));
#247809=CARTESIAN_POINT('Ctrl Pts',(8.84234480829848,17.5192209905392,39.6334822550594));
#247810=CARTESIAN_POINT('Ctrl Pts',(9.53503842222949,17.1513347936821,39.6107024898373));
#247811=CARTESIAN_POINT('Ctrl Pts',(10.2035524984326,16.7436626391817,39.5881573145638));
#247812=CARTESIAN_POINT('Ctrl Pts',(10.4878882428104,16.5702694831687,39.5785682880621));
#247813=CARTESIAN_POINT('Ctrl Pts',(10.7678503510643,16.389678560851,39.5690217143771));
#247814=CARTESIAN_POINT('Ctrl Pts',(11.0431078388331,16.2021665881277,39.5595243534036));
#247815=CARTESIAN_POINT('Ctrl Pts',(11.5053145664045,15.887300329646,39.5435765796601));
#247816=CARTESIAN_POINT('Ctrl Pts',(11.9540917890101,15.552376057861,39.5272595094237));
#247817=CARTESIAN_POINT('Ctrl Pts',(12.3878171366783,15.1988507281127,39.5107193619582));
#247818=CARTESIAN_POINT('Ctrl Pts',(12.821657741788,14.8452314531401,39.4941748191419));
#247819=CARTESIAN_POINT('Ctrl Pts',(13.2404386963649,14.4730018105307,39.47740725098));
#247820=CARTESIAN_POINT('Ctrl Pts',(13.6425853401608,14.0836020075423,39.4605641148678));
#247821=CARTESIAN_POINT('Ctrl Pts',(14.0445626909862,13.6943661314457,39.443728069265));
#247822=CARTESIAN_POINT('Ctrl Pts',(14.4299200984683,13.2879751583976,39.4268165764699));
#247823=CARTESIAN_POINT('Ctrl Pts',(14.7971294679132,12.8658406512321,39.4099763226414));
#247824=CARTESIAN_POINT('Ctrl Pts',(15.0871962686247,12.5323872697226,39.3966738337681));
#247825=CARTESIAN_POINT('Ctrl Pts',(15.3659401006007,12.1891098654959,39.3834157617866));
#247826=CARTESIAN_POINT('Ctrl Pts',(15.6326246850826,11.8366885554199,39.3702741139262));
#247827=CARTESIAN_POINT('Ctrl Pts',(15.6664502863138,11.7919883237841,39.3686072604));
#247828=CARTESIAN_POINT('Ctrl Pts',(15.7000818987518,11.747140966635,39.3669422798215));
#247829=CARTESIAN_POINT('Ctrl Pts',(15.733518849291,11.7021484701848,39.3652793191693));
#247830=CARTESIAN_POINT('Ctrl Pts',(16.1156268694462,11.1879869374139,39.346275474854));
#247831=CARTESIAN_POINT('Ctrl Pts',(16.4720866860582,10.6550054652626,39.3274451579208));
#247832=CARTESIAN_POINT('Ctrl Pts',(16.8016910570787,10.1059367046922,39.308676338717));
#247833=CARTESIAN_POINT('Ctrl Pts',(17.1336824058368,9.55289161667237,39.2897715966993));
#247834=CARTESIAN_POINT('Ctrl Pts',(17.4384275012747,8.98352445780815,39.2709292809399));
#247835=CARTESIAN_POINT('Ctrl Pts',(17.7146422160501,8.40064387947627,39.2520348824749));
#247836=CARTESIAN_POINT('Ctrl Pts',(17.9904034434829,7.81872027030794,39.2331715046981));
#247837=CARTESIAN_POINT('Ctrl Pts',(18.2377273925187,7.22332684113556,39.2142561830799));
#247838=CARTESIAN_POINT('Ctrl Pts',(18.4552932541786,6.61728698730639,39.1951749241563));
#247839=CARTESIAN_POINT('Ctrl Pts',(18.538647537886,6.38509974281586,39.1878644727018));
#247840=CARTESIAN_POINT('Ctrl Pts',(18.6176334448016,6.15135014442213,39.1805296671314));
#247841=CARTESIAN_POINT('Ctrl Pts',(18.6921752588372,5.91619840593786,39.1731641219322));
#247842=CARTESIAN_POINT('Ctrl Pts',(18.8923090781618,5.28485053558407,39.1533887151864));
#247843=CARTESIAN_POINT('Ctrl Pts',(19.060872326869,4.64336368714915,39.1337918233677));
#247844=CARTESIAN_POINT('Ctrl Pts',(19.196400320019,3.99494925019974,39.1143187897743));
#247845=CARTESIAN_POINT('Ctrl Pts',(19.2663453703267,3.66030708987177,39.1042688931981));
#247846=CARTESIAN_POINT('Ctrl Pts',(19.3274918637257,3.32382047864083,39.0942519986482));
#247847=CARTESIAN_POINT('Ctrl Pts',(19.3796419020762,2.98593506987114,39.0842606391392));
#247848=CARTESIAN_POINT('Ctrl Pts',(19.4805290989633,2.33227664817167,39.0649317894233));
#247849=CARTESIAN_POINT('Ctrl Pts',(19.5477441870207,1.67338154287702,39.0456985151656));
#247850=CARTESIAN_POINT('Ctrl Pts',(19.5815448133563,1.01275650166386,39.0265067723942));
#247851=CARTESIAN_POINT('Ctrl Pts',(19.6076351430811,0.502827337078907,
39.0116928783578));
#247852=CARTESIAN_POINT('Ctrl Pts',(19.6138175039618,-0.00813173900683384,
38.996903730542));
#247853=CARTESIAN_POINT('Ctrl Pts',(19.6002293798059,-0.518498464265522,
38.9821143880546));
#247854=CARTESIAN_POINT('Ctrl Pts',(19.5839324622292,-1.13060682889715,
38.964376789195));
#247855=CARTESIAN_POINT('Ctrl Pts',(19.5389024794782,-1.7420839431117,38.9463626887859));
#247856=CARTESIAN_POINT('Ctrl Pts',(19.4655262376042,-2.35016095536989,
38.9282048394537));
#247857=CARTESIAN_POINT('Ctrl Pts',(19.392105645377,-2.95860550389775,38.9100360150836));
#247858=CARTESIAN_POINT('Ctrl Pts',(19.2903052546379,-3.56364576749277,
38.8917233681324));
#247859=CARTESIAN_POINT('Ctrl Pts',(19.1605189025192,-4.16255966339139,
38.8734002140998));
#247860=CARTESIAN_POINT('Ctrl Pts',(19.030820158033,-4.76106928389789,38.8550894284567));
#247861=CARTESIAN_POINT('Ctrl Pts',(18.8731740377419,-5.35346088883149,
38.8367681566569));
#247862=CARTESIAN_POINT('Ctrl Pts',(18.6879682470326,-5.93706955710244,
38.8185689646176));
#247863=CARTESIAN_POINT('Ctrl Pts',(18.6193208056557,-6.15338699344609,
38.811823344171));
#247864=CARTESIAN_POINT('Ctrl Pts',(18.5468869612028,-6.36849828782719,
38.8050944912361));
#247865=CARTESIAN_POINT('Ctrl Pts',(18.4706859123567,-6.5822694753978,38.7983891512391));
#247866=CARTESIAN_POINT('Ctrl Pts',(18.4330444010402,-6.68786737329983,
38.7950768722718));
#247867=CARTESIAN_POINT('Ctrl Pts',(18.3944836386124,-6.7931382823686,38.7917703308234));
#247868=CARTESIAN_POINT('Ctrl Pts',(18.355013600886,-6.89806887988514,38.7884703408337));
#247869=CARTESIAN_POINT('Ctrl Pts',(18.1054553488006,-7.56151634573351,
38.7676054067929));
#247870=CARTESIAN_POINT('Ctrl Pts',(17.8194491623161,-8.21111015740557,
38.746839066569));
#247871=CARTESIAN_POINT('Ctrl Pts',(17.4992432543133,-8.84340692677025,
38.7260689608766));
#247872=CARTESIAN_POINT('Ctrl Pts',(17.1677629261149,-9.49796680648978,
38.7045675416973));
#247873=CARTESIAN_POINT('Ctrl Pts',(16.7996309957072,-10.1339905878242,
38.6830620831587));
#247874=CARTESIAN_POINT('Ctrl Pts',(16.3973289616174,-10.7476014191062,
38.6614388983699));
#247875=CARTESIAN_POINT('Ctrl Pts',(15.9950269275276,-11.3612122503882,
38.6398157135812));
#247876=CARTESIAN_POINT('Ctrl Pts',(15.5585536759585,-11.952410126059,38.6180747322883));
#247877=CARTESIAN_POINT('Ctrl Pts',(15.0903955657413,-12.5172595686857,
38.5961026956001));
#247878=CARTESIAN_POINT('Ctrl Pts',(14.6630236011706,-13.0328990731899,
38.5760448726551));
#247879=CARTESIAN_POINT('Ctrl Pts',(14.2095070688754,-13.5269653692838,
38.5562079125208));
#247880=CARTESIAN_POINT('Ctrl Pts',(13.7317690791361,-13.9963868991008,
38.5365166448003));
#247881=CARTESIAN_POINT('Ctrl Pts',(13.5331819305135,-14.1915170438886,
38.5283313365489));
#247882=CARTESIAN_POINT('Ctrl Pts',(13.3304101281994,-14.3823886613514,
38.5201712147465));
#247883=CARTESIAN_POINT('Ctrl Pts',(13.1235944441542,-14.5687808910608,
38.5120309136494));
#247884=CARTESIAN_POINT('Ctrl Pts',(12.6265089991057,-15.0167781736964,
38.4924655445509));
#247885=CARTESIAN_POINT('Ctrl Pts',(12.1060588773175,-15.438897666841,38.4730146907637));
#247886=CARTESIAN_POINT('Ctrl Pts',(11.5653991847457,-15.8333691957308,
38.4536038679185));
#247887=CARTESIAN_POINT('Ctrl Pts',(11.1139399712705,-16.1627590293318,
38.4373955303358));
#247888=CARTESIAN_POINT('Ctrl Pts',(10.6483906586091,-16.4728711355013,
38.4212151081901));
#247889=CARTESIAN_POINT('Ctrl Pts',(10.1706145806021,-16.7626838559761,
38.4050190707213));
#247890=CARTESIAN_POINT('',(9.42836267344703,-17.1928033895933,34.7502523283253));
#247891=CARTESIAN_POINT('Ctrl Pts',(10.1706145806021,-16.7626838559761,
38.4050190707213));
#247892=CARTESIAN_POINT('Ctrl Pts',(9.64647775894274,-17.080618397236,38.3872514595052));
#247893=CARTESIAN_POINT('Ctrl Pts',(9.10728758092039,-17.3740278522877,
38.3692180617583));
#247894=CARTESIAN_POINT('Ctrl Pts',(8.55558324857538,-17.6417049945524,
38.3510510367851));
#247895=CARTESIAN_POINT('Ctrl Pts',(8.00369492669145,-17.9094714052732,
38.3328779532361));
#247896=CARTESIAN_POINT('Ctrl Pts',(7.43928461414096,-18.1514888935788,
38.3145712454195));
#247897=CARTESIAN_POINT('Ctrl Pts',(6.8648563893924,-18.3665850612742,38.2962634845085));
#247898=CARTESIAN_POINT('Ctrl Pts',(6.2907984270572,-18.5815425832298,38.2779675243333));
#247899=CARTESIAN_POINT('Ctrl Pts',(5.706735885444,-18.7696141864959,38.2596705124282));
#247900=CARTESIAN_POINT('Ctrl Pts',(5.11512334966242,-18.9296562667923,
38.2415043528317));
#247901=CARTESIAN_POINT('Ctrl Pts',(4.95194750838338,-18.9737983353135,
38.2364938464687));
#247902=CARTESIAN_POINT('Ctrl Pts',(4.78819702644408,-19.0158082017078,
38.2314932929723));
#247903=CARTESIAN_POINT('Ctrl Pts',(4.62392274894093,-19.0556621058143,
38.2265054594821));
#247904=CARTESIAN_POINT('Ctrl Pts',(4.46051259343114,-19.0953063688524,
38.2215438631891));
#247905=CARTESIAN_POINT('Ctrl Pts',(4.29658413854349,-19.1328172930839,
38.2165948532529));
#247906=CARTESIAN_POINT('Ctrl Pts',(4.13219364352082,-19.1681983585124,
38.2116611569352));
#247907=CARTESIAN_POINT('Ctrl Pts',(3.40574348964959,-19.3245491281912,
38.1898588961133));
#247908=CARTESIAN_POINT('Ctrl Pts',(2.67040391090203,-19.43900145815,38.1681062223391));
#247909=CARTESIAN_POINT('Ctrl Pts',(1.93093296609894,-19.5115684989929,
38.1463116783173));
#247910=CARTESIAN_POINT('Ctrl Pts',(1.18802532286177,-19.5844727958665,
38.1244158439395));
#247911=CARTESIAN_POINT('Ctrl Pts',(0.440946984132205,-19.6151007884969,
38.102477727554));
#247912=CARTESIAN_POINT('Ctrl Pts',(-0.305445142507775,-19.603424690622,
38.0804045513235));
#247913=CARTESIAN_POINT('Ctrl Pts',(-0.992137266544744,-19.5926825027506,
38.0600968930177));
#247914=CARTESIAN_POINT('Ctrl Pts',(-1.67824858847963,-19.5461320423329,
38.039674874683));
#247915=CARTESIAN_POINT('Ctrl Pts',(-2.35996471040153,-19.4637296221507,
38.0190666853227));
#247916=CARTESIAN_POINT('Ctrl Pts',(-3.02150564049,-19.3837658778063,37.9990683893773));
#247917=CARTESIAN_POINT('Ctrl Pts',(-3.67906541827292,-19.2704756200915,
37.9793131431501));
#247918=CARTESIAN_POINT('Ctrl Pts',(-4.32908743437528,-19.1237739444124,
37.959714144377));
#247919=CARTESIAN_POINT('Ctrl Pts',(-4.54925794392339,-19.0740842694695,
37.9530757206935));
#247920=CARTESIAN_POINT('Ctrl Pts',(-4.76856333675063,-19.0205617175039,
37.9464552324282));
#247921=CARTESIAN_POINT('Ctrl Pts',(-4.98686443836114,-18.963203940547,
37.9398493275283));
#247922=CARTESIAN_POINT('Ctrl Pts',(-5.63120575584408,-18.793905731332,
37.9203512240601));
#247923=CARTESIAN_POINT('Ctrl Pts',(-6.26679953713659,-18.5911914646311,
37.9009801830825));
#247924=CARTESIAN_POINT('Ctrl Pts',(-6.89048393956435,-18.3566893050497,
37.8816500435338));
#247925=CARTESIAN_POINT('Ctrl Pts',(-7.46880201597506,-18.1392446530505,
37.863725963539));
#247926=CARTESIAN_POINT('Ctrl Pts',(-8.03687941277483,-17.8944686211069,
37.8458370624421));
#247927=CARTESIAN_POINT('Ctrl Pts',(-8.59218040227628,-17.6236965292708,
37.8279143799302));
#247928=CARTESIAN_POINT('Ctrl Pts',(-9.14602578300936,-17.3536342114826,
37.8100386780906));
#247929=CARTESIAN_POINT('Ctrl Pts',(-9.68728702293413,-17.0573994051086,
37.791910851637));
#247930=CARTESIAN_POINT('Ctrl Pts',(-10.2135202232233,-16.7364717176035,
37.7736616013018));
#247931=CARTESIAN_POINT('Ctrl Pts',(-10.7398543610154,-16.4154824725239,
37.7554088505532));
#247932=CARTESIAN_POINT('Ctrl Pts',(-11.2511548497745,-16.0697916296771,
37.7370347116802));
#247933=CARTESIAN_POINT('Ctrl Pts',(-11.7450275684779,-15.7008699562749,
37.7186701894713));
#247934=CARTESIAN_POINT('Ctrl Pts',(-12.2385748541405,-15.3321913805322,
37.7003177684011));
#247935=CARTESIAN_POINT('Ctrl Pts',(-12.714717664442,-14.940313339966,37.6819749439445));
#247936=CARTESIAN_POINT('Ctrl Pts',(-13.1711140777756,-14.5266826183886,
37.6637721291183));
#247937=CARTESIAN_POINT('Ctrl Pts',(-13.2479439739895,-14.4570519103435,
37.6607078623251));
#247938=CARTESIAN_POINT('Ctrl Pts',(-13.3242143893754,-14.38680470142,37.6576475629499));
#247939=CARTESIAN_POINT('Ctrl Pts',(-13.3999142716417,-14.3159478110402,
37.6545918533347));
#247940=CARTESIAN_POINT('Ctrl Pts',(-13.5635888422,-14.1627445198752,37.6479849479599));
#247941=CARTESIAN_POINT('Ctrl Pts',(-13.7245961858,-14.0066910727885,37.6413994981032));
#247942=CARTESIAN_POINT('Ctrl Pts',(-13.8828697595811,-13.847903674202,
37.6348418036813));
#247943=CARTESIAN_POINT('Ctrl Pts',(-14.4357309703458,-13.2932476356762,
37.6119352957195));
#247944=CARTESIAN_POINT('Ctrl Pts',(-14.9548400833426,-12.7051025392493,
37.5890235532021));
#247945=CARTESIAN_POINT('Ctrl Pts',(-15.4371607976204,-12.0881666861685,
37.5660282442856));
#247946=CARTESIAN_POINT('Ctrl Pts',(-15.9218183132388,-11.4682418332668,
37.5429215251246));
#247947=CARTESIAN_POINT('Ctrl Pts',(-16.3693300300124,-10.8192453540173,
37.5197303924201));
#247948=CARTESIAN_POINT('Ctrl Pts',(-16.7765632835907,-10.1459422692566,
37.4963754989694));
#247949=CARTESIAN_POINT('Ctrl Pts',(-17.0903774088361,-9.62709461447234,
37.4783782077511));
#247950=CARTESIAN_POINT('Ctrl Pts',(-17.3802720959044,-9.09381292545062,
37.4602836612575));
#247951=CARTESIAN_POINT('Ctrl Pts',(-17.6447934679348,-8.54828346326503,
37.4420558827433));
#247952=CARTESIAN_POINT('Ctrl Pts',(-17.9337419954616,-7.95237722850199,
37.4221448648873));
#247953=CARTESIAN_POINT('Ctrl Pts',(-18.1928558549026,-7.34198170156621,
37.4024940344079));
#247954=CARTESIAN_POINT('Ctrl Pts',(-18.4201500727386,-6.71995710344635,
37.383006982556));
#247955=CARTESIAN_POINT('Ctrl Pts',(-18.4797768450361,-6.55677952933706,
37.3778948859325));
#247956=CARTESIAN_POINT('Ctrl Pts',(-18.5372138409605,-6.39280193755858,
37.3727940671065));
#247957=CARTESIAN_POINT('Ctrl Pts',(-18.592425277283,-6.22807655677493,
37.3677027963546));
#247958=CARTESIAN_POINT('Ctrl Pts',(-18.8053478660956,-5.59281406668719,
37.3480683397809));
#247959=CARTESIAN_POINT('Ctrl Pts',(-18.9851692317457,-4.94642602913486,
37.3285758958311));
#247960=CARTESIAN_POINT('Ctrl Pts',(-19.1315016046821,-4.29249544696068,
37.3091263161909));
#247961=CARTESIAN_POINT('Ctrl Pts',(-19.2778339776184,-3.6385648647865,
37.2896767365507));
#247962=CARTESIAN_POINT('Ctrl Pts',(-19.3906765326989,-2.97709221243718,
37.2702700432486));
#247963=CARTESIAN_POINT('Ctrl Pts',(-19.4696675115177,-2.31170846345698,
37.2508067061232));
#247964=CARTESIAN_POINT('Ctrl Pts',(-19.5428664187691,-1.69511446682026,
37.2327705324949));
#247965=CARTESIAN_POINT('Ctrl Pts',(-19.586835312853,-1.07488234340781,
37.2144979224825));
#247966=CARTESIAN_POINT('Ctrl Pts',(-19.6014617033897,-0.453933470544536,
37.1961175809075));
#247967=CARTESIAN_POINT('Ctrl Pts',(-19.6164792484494,0.183621478818751,
37.1772456926503));
#247968=CARTESIAN_POINT('Ctrl Pts',(-19.6005645808978,0.821931451642369,
37.158260310438));
#247969=CARTESIAN_POINT('Ctrl Pts',(-19.5536196745705,1.45788628176767,
37.1393009267348));
#247970=CARTESIAN_POINT('Ctrl Pts',(-19.5066747682432,2.09384111189298,
37.1203415430317));
#247971=CARTESIAN_POINT('Ctrl Pts',(-19.4287005650189,2.72744060757455,
37.1014081378961));
#247972=CARTESIAN_POINT('Ctrl Pts',(-19.3196099110885,3.35563139384373,
37.0826399389811));
#247973=CARTESIAN_POINT('Ctrl Pts',(-19.2716645620609,3.63172128255949,
37.0743913144182));
#247974=CARTESIAN_POINT('Ctrl Pts',(-19.2177088065533,3.90676717803819,
37.0661745997893));
#247975=CARTESIAN_POINT('Ctrl Pts',(-19.157860921318,4.18053526203908,37.0580016431056));
#247976=CARTESIAN_POINT('Ctrl Pts',(-18.981244661586,4.98844843792133,37.033882544582));
#247977=CARTESIAN_POINT('Ctrl Pts',(-18.7528795015081,5.78496031330895,
37.0096969462525));
#247978=CARTESIAN_POINT('Ctrl Pts',(-18.4754622801687,6.56403114063745,
36.9853832929257));
#247979=CARTESIAN_POINT('Ctrl Pts',(-18.1963771060106,7.34778608013488,
36.9609234553555));
#247980=CARTESIAN_POINT('Ctrl Pts',(-17.8676472446948,8.11389044065079,
36.9363339766625));
#247981=CARTESIAN_POINT('Ctrl Pts',(-17.4919820864193,8.85615779353397,
36.9115525821428));
#247982=CARTESIAN_POINT('Ctrl Pts',(-17.2582998131878,9.31788472920063,
36.8961373314132));
#247983=CARTESIAN_POINT('Ctrl Pts',(-17.00645548383,9.77038725566656,36.8806478286008));
#247984=CARTESIAN_POINT('Ctrl Pts',(-16.737096780373,10.2121671156476,36.8650692903326));
#247985=CARTESIAN_POINT('Ctrl Pts',(-16.3947830774318,10.7736017298408,
36.8452713515524));
#247986=CARTESIAN_POINT('Ctrl Pts',(-16.0245358742829,11.3180005201013,
36.8257457116604));
#247987=CARTESIAN_POINT('Ctrl Pts',(-15.6276209533778,11.8422096500048,
36.8063882441497));
#247988=CARTESIAN_POINT('Ctrl Pts',(-15.5537531892606,11.9397674749097,
36.8027857269132));
#247989=CARTESIAN_POINT('Ctrl Pts',(-15.478961905944,12.0366259447573,36.7991890380979));
#247990=CARTESIAN_POINT('Ctrl Pts',(-15.4032554284631,12.1327646207053,
36.7955975105954));
#247991=CARTESIAN_POINT('Ctrl Pts',(-14.9967203450461,12.649018261696,36.7763114206672));
#247992=CARTESIAN_POINT('Ctrl Pts',(-14.5637910700202,13.144517576363,36.7571741629847));
#247993=CARTESIAN_POINT('Ctrl Pts',(-14.1070784951871,13.6171045876585,
36.7380825274579));
#247994=CARTESIAN_POINT('Ctrl Pts',(-13.6497863448839,14.0902913193347,
36.7189666643442));
#247995=CARTESIAN_POINT('Ctrl Pts',(-13.1686503303715,14.5405066809874,
36.6998965639886));
#247996=CARTESIAN_POINT('Ctrl Pts',(-12.6663423691672,14.9655744196181,
36.6807682691492));
#247997=CARTESIAN_POINT('Ctrl Pts',(-12.6045116546451,15.01789738487,36.6784137053579));
#247998=CARTESIAN_POINT('Ctrl Pts',(-12.5423602087491,15.0698393120844,
36.6760582592376));
#247999=CARTESIAN_POINT('Ctrl Pts',(-12.4798930695334,15.1213961422026,
36.6737017364586));
#248000=CARTESIAN_POINT('Ctrl Pts',(-11.9964369508782,15.5204133741757,
36.6554637417212));
#248001=CARTESIAN_POINT('Ctrl Pts',(-11.4937610225354,15.8964134719701,
36.6370066995334));
#248002=CARTESIAN_POINT('Ctrl Pts',(-10.9743099047459,16.2476457383828,
36.6184569405143));
#248003=CARTESIAN_POINT('Ctrl Pts',(-10.4544377881477,16.5991626675109,
36.5998921474984));
#248004=CARTESIAN_POINT('Ctrl Pts',(-9.91776398358009,16.9258720149944,
36.5812345474184));
#248005=CARTESIAN_POINT('Ctrl Pts',(-9.36671288290888,17.22606395996,36.5626108922256));
#248006=CARTESIAN_POINT('Ctrl Pts',(-8.85225348750778,17.506322118093,36.5452239123631));
#248007=CARTESIAN_POINT('Ctrl Pts',(-8.32526296262969,17.7634684521739,
36.5278665003621));
#248008=CARTESIAN_POINT('Ctrl Pts',(-7.78768578524981,17.9961414096674,
36.5106416602911));
#248009=CARTESIAN_POINT('Ctrl Pts',(-7.47909898921453,18.1297032599433,
36.5007540414832));
#248010=CARTESIAN_POINT('Ctrl Pts',(-7.16702320555717,18.2552013065138,
36.4909101036222));
#248011=CARTESIAN_POINT('Ctrl Pts',(-6.8519089258645,18.3725837606656,36.4811293868613));
#248012=CARTESIAN_POINT('Ctrl Pts',(-6.03645607067968,18.6763461210386,
36.4558188442348));
#248013=CARTESIAN_POINT('Ctrl Pts',(-5.2005904253712,18.9251465476672,36.4303760585985));
#248014=CARTESIAN_POINT('Ctrl Pts',(-4.35195037605822,19.1177701702496,
36.4047608850092));
#248015=CARTESIAN_POINT('Ctrl Pts',(-3.49566470412737,19.3121291899851,
36.3789149375474));
#248016=CARTESIAN_POINT('Ctrl Pts',(-2.62637202757038,19.4492944862858,
36.3528934462222));
#248017=CARTESIAN_POINT('Ctrl Pts',(-1.75191927475573,19.5279660192972,
36.3266559267286));
#248018=CARTESIAN_POINT('Ctrl Pts',(-1.3254046514816,19.5663380858918,36.3138585678016));
#248019=CARTESIAN_POINT('Ctrl Pts',(-0.897662579277416,19.5907936935835,
36.3010098303686));
#248020=CARTESIAN_POINT('Ctrl Pts',(-0.469605098465553,19.6011777262554,
36.2881051239493));
#248021=CARTESIAN_POINT('Ctrl Pts',(0.18280426216124,19.6170041991471,36.2684368512487));
#248022=CARTESIAN_POINT('Ctrl Pts',(0.835970616222565,19.6005852238453,
36.2490481651623));
#248023=CARTESIAN_POINT('Ctrl Pts',(1.48664602028719,19.551260907567,36.2298288491979));
#248024=CARTESIAN_POINT('Ctrl Pts',(1.55770759283525,19.5458740995553,36.227729868958));
#248025=CARTESIAN_POINT('Ctrl Pts',(1.62873940606629,19.5400948353763,36.225632910216));
#248026=CARTESIAN_POINT('Ctrl Pts',(1.6997371935868,19.5339222676124,36.2235378302342));
#248027=CARTESIAN_POINT('Ctrl Pts',(2.35001709762807,19.4773867485023,36.204348663119));
#248028=CARTESIAN_POINT('Ctrl Pts',(2.99744624160994,19.3878546733465,36.1853171016026));
#248029=CARTESIAN_POINT('Ctrl Pts',(3.6388611477742,19.2662965993442,36.1663335832969));
#248030=CARTESIAN_POINT('Ctrl Pts',(4.28097880328002,19.144605343441,36.1473292661996));
#248031=CARTESIAN_POINT('Ctrl Pts',(4.91706845188667,18.9908171982523,36.1283731253438));
#248032=CARTESIAN_POINT('Ctrl Pts',(5.54391650418462,18.8059396049814,36.1093549079132));
#248033=CARTESIAN_POINT('Ctrl Pts',(5.68388778246874,18.7646575862189,36.1051082580358));
#248034=CARTESIAN_POINT('Ctrl Pts',(5.82339813798939,18.7218255989479,36.1008585112187));
#248035=CARTESIAN_POINT('Ctrl Pts',(5.96241157208769,18.6774551382545,36.0966044373095));
#248036=CARTESIAN_POINT('Ctrl Pts',(6.56595519198903,18.484815422264,36.0781348614509));
#248037=CARTESIAN_POINT('Ctrl Pts',(7.16036178179437,18.2629757367088,36.0594649644868));
#248038=CARTESIAN_POINT('Ctrl Pts',(7.74273556133111,18.0130472676599,36.0407185003345));
#248039=CARTESIAN_POINT('Ctrl Pts',(8.32551788416778,17.7629434703164,36.0219588852771));
#248040=CARTESIAN_POINT('Ctrl Pts',(8.89625044155783,17.4847123018797,36.0031226437393));
#248041=CARTESIAN_POINT('Ctrl Pts',(9.45208330239321,17.1794717329087,35.984333841525));
#248042=CARTESIAN_POINT('Ctrl Pts',(9.90475940957051,16.9308806145163,35.9690320440888));
#248043=CARTESIAN_POINT('Ctrl Pts',(10.3475540949583,16.6643754044892,35.9537616961636));
#248044=CARTESIAN_POINT('Ctrl Pts',(10.7789532324344,16.3805562952121,35.938589759637));
#248045=CARTESIAN_POINT('Ctrl Pts',(11.1066659340885,16.1649528806423,35.9270643858554));
#248046=CARTESIAN_POINT('Ctrl Pts',(11.4278030997781,15.9393581098209,35.9155957946646));
#248047=CARTESIAN_POINT('Ctrl Pts',(11.7419018130918,15.7043245369827,35.9042134402418));
#248048=CARTESIAN_POINT('Ctrl Pts',(12.4659231517904,15.1625543391674,35.8779762506659));
#248049=CARTESIAN_POINT('Ctrl Pts',(13.1520254100369,14.5701448437399,35.8515434907112));
#248050=CARTESIAN_POINT('Ctrl Pts',(13.7943639112255,13.9335492532635,35.8249002125918));
#248051=CARTESIAN_POINT('Ctrl Pts',(14.4457194140652,13.2880172788091,35.7978829221996));
#248052=CARTESIAN_POINT('Ctrl Pts',(15.0520748202091,12.5970488646903,35.7706491466819));
#248053=CARTESIAN_POINT('Ctrl Pts',(15.6073006101579,11.8673340344047,35.7431844379138));
#248054=CARTESIAN_POINT('Ctrl Pts',(15.8223911536584,11.5846476709687,35.7325448040154));
#248055=CARTESIAN_POINT('Ctrl Pts',(16.0298080586663,11.2961461861603,35.7218705264056));
#248056=CARTESIAN_POINT('Ctrl Pts',(16.2291930991448,11.0022175345169,35.7111608178193));
#248057=CARTESIAN_POINT('Ctrl Pts',(16.6040828922576,10.4495639796658,35.6910240993042));
#248058=CARTESIAN_POINT('Ctrl Pts',(16.950965819413,9.87796733664195,35.6711873787209));
#248059=CARTESIAN_POINT('Ctrl Pts',(17.26734283445,9.28994314390172,35.6515248156335));
#248060=CARTESIAN_POINT('Ctrl Pts',(17.5745978801471,8.71887321269872,35.6324291752021));
#248061=CARTESIAN_POINT('Ctrl Pts',(17.8530797170122,8.13230940540187,35.6134979058947));
#248062=CARTESIAN_POINT('Ctrl Pts',(18.1018809214469,7.53335703300154,35.5946164691966));
#248063=CARTESIAN_POINT('Ctrl Pts',(18.3509260982896,6.93381733284736,35.5757165175175));
#248064=CARTESIAN_POINT('Ctrl Pts',(18.5702315138704,6.32186480702087,35.5568665262783));
#248065=CARTESIAN_POINT('Ctrl Pts',(18.7588894642281,5.70066594188176,35.5379513248811));
#248066=CARTESIAN_POINT('Ctrl Pts',(18.8200883628981,5.49915476077626,35.5318154080462));
#248067=CARTESIAN_POINT('Ctrl Pts',(18.878062322967,5.29667099606002,35.5256726256751));
#248068=CARTESIAN_POINT('Ctrl Pts',(18.932780652234,5.09332387973534,35.5195190385921));
#248069=CARTESIAN_POINT('Ctrl Pts',(19.0992890703729,4.47453658988416,35.5007936121255));
#248070=CARTESIAN_POINT('Ctrl Pts',(19.2356487730096,3.84745590792105,35.481887688059));
#248071=CARTESIAN_POINT('Ctrl Pts',(19.3411714834687,3.21521302259348,35.4629223273167));
#248072=CARTESIAN_POINT('Ctrl Pts',(19.4467594761665,2.58257899652621,35.4439452335437));
#248073=CARTESIAN_POINT('Ctrl Pts',(19.5214729753781,1.94477692320843,35.4249086656038));
#248074=CARTESIAN_POINT('Ctrl Pts',(19.5646556827796,1.30490370349415,35.4059338974366));
#248075=CARTESIAN_POINT('Ctrl Pts',(19.5946789794578,0.860024151748244,
35.3927414616592));
#248076=CARTESIAN_POINT('Ctrl Pts',(19.6094613450452,0.414142579053605,
35.3795788886098));
#248077=CARTESIAN_POINT('Ctrl Pts',(19.6087888948066,-0.0317134882922068,
35.3664869210753));
#248078=CARTESIAN_POINT('Ctrl Pts',(19.608112760501,-0.480012210118488,
35.3533232282566));
#248079=CARTESIAN_POINT('Ctrl Pts',(19.5918121582309,-0.928285093756212,
35.3402309011583));
#248080=CARTESIAN_POINT('Ctrl Pts',(19.5601955479149,-1.37550052680386,
35.3272515162976));
#248081=CARTESIAN_POINT('Ctrl Pts',(19.4951585257809,-2.29544607843109,
35.3005522423391));
#248082=CARTESIAN_POINT('Ctrl Pts',(19.3645425336131,-3.21077233128839,
35.2736056885468));
#248083=CARTESIAN_POINT('Ctrl Pts',(19.1706933702552,-4.11252172794962,
35.2464224324606));
#248084=CARTESIAN_POINT('Ctrl Pts',(18.973095397872,-5.03170987037687,35.2187134849864));
#248085=CARTESIAN_POINT('Ctrl Pts',(18.7097949039461,-5.93679243214498,
35.1907586076139));
#248086=CARTESIAN_POINT('Ctrl Pts',(18.3832238614674,-6.81828821340516,
35.1625704493551));
#248087=CARTESIAN_POINT('Ctrl Pts',(18.2740901970738,-7.11286688769993,
35.1531505173858));
#248088=CARTESIAN_POINT('Ctrl Pts',(18.157890266311,-7.4048114214497,35.1437045441099));
#248089=CARTESIAN_POINT('Ctrl Pts',(18.0347135629564,-7.6937676697773,35.1342330318922));
#248090=CARTESIAN_POINT('Ctrl Pts',(17.794824673241,-8.25651526489752,35.1157870880737));
#248091=CARTESIAN_POINT('Ctrl Pts',(17.5288222665878,-8.80807405994243,
35.0975950292822));
#248092=CARTESIAN_POINT('Ctrl Pts',(17.2372655173129,-9.34578150358867,
35.0795551629515));
#248093=CARTESIAN_POINT('Ctrl Pts',(16.9299280881173,-9.91259267774454,
35.0605388782834));
#248094=CARTESIAN_POINT('Ctrl Pts',(16.5941942055298,-10.4640122260325,
35.0416917999391));
#248095=CARTESIAN_POINT('Ctrl Pts',(16.2321191518973,-10.9976241816947,
35.022895564662));
#248096=CARTESIAN_POINT('Ctrl Pts',(15.8697160645438,-11.531719580537,35.0040823003216));
#248097=CARTESIAN_POINT('Ctrl Pts',(15.4809235571282,-12.0479743639878,
34.9853200028906));
#248098=CARTESIAN_POINT('Ctrl Pts',(15.0678455623697,-12.543936660978,34.9664897333705));
#248099=CARTESIAN_POINT('Ctrl Pts',(14.8923884495581,-12.7545993295237,
34.9584914745298));
#248100=CARTESIAN_POINT('Ctrl Pts',(14.712550391079,-12.9616005898706,34.9504809468262));
#248101=CARTESIAN_POINT('Ctrl Pts',(14.5284952564209,-13.1647514729635,
34.9424490200581));
#248102=CARTESIAN_POINT('Ctrl Pts',(14.0929350818417,-13.6455010824226,
34.9234417403547));
#248103=CARTESIAN_POINT('Ctrl Pts',(13.633533877029,-14.1048832330306,34.9042748348569));
#248104=CARTESIAN_POINT('Ctrl Pts',(13.1526083039968,-14.5405172248884,
34.8850664923348));
#248105=CARTESIAN_POINT('Ctrl Pts',(12.6714192083668,-14.9763899218759,
34.8658476246241));
#248106=CARTESIAN_POINT('Ctrl Pts',(12.1686829977074,-15.3884886712796,
34.8465872984151));
#248107=CARTESIAN_POINT('Ctrl Pts',(11.6467060589393,-15.7744789748805,
34.8274038265175));
#248108=CARTESIAN_POINT('Ctrl Pts',(11.3459818571388,-15.9968578145033,
34.8163517400253));
#248109=CARTESIAN_POINT('Ctrl Pts',(11.0388709314364,-16.210571638979,34.8053251569123));
#248110=CARTESIAN_POINT('Ctrl Pts',(10.7258105854589,-16.4151809485208,
34.7943467022485));
#248111=CARTESIAN_POINT('Ctrl Pts',(10.3036561499247,-16.6910917391542,
34.7795425170773));
#248112=CARTESIAN_POINT('Ctrl Pts',(9.87068395919603,-16.9504465591432,
34.7648258201143));
#248113=CARTESIAN_POINT('Ctrl Pts',(9.42836267344703,-17.1928033895933,
34.7502523283253));
#248114=CARTESIAN_POINT('',(-9.35549009551334,-17.2323276550561,34.1732246591112));
#248115=CARTESIAN_POINT('Ctrl Pts',(9.42836267344703,-17.1928033895933,
34.7502523283253));
#248116=CARTESIAN_POINT('Ctrl Pts',(8.61828385100716,-17.63666205556,34.7235620526194));
#248117=CARTESIAN_POINT('Ctrl Pts',(7.77649959072706,-18.0227654869394,
34.6965892902219));
#248118=CARTESIAN_POINT('Ctrl Pts',(6.91185132615697,-18.3481549380992,
34.6693669334156));
#248119=CARTESIAN_POINT('Ctrl Pts',(6.02778925949649,-18.6808503038904,
34.6415333576094));
#248120=CARTESIAN_POINT('Ctrl Pts',(5.11982397353836,-18.9500757342599,
34.6134389013035));
#248121=CARTESIAN_POINT('Ctrl Pts',(4.19736251728269,-19.1526375704697,
34.5851203386199));
#248122=CARTESIAN_POINT('Ctrl Pts',(3.89624036693434,-19.2187605019855,
34.5758762163509));
#248123=CARTESIAN_POINT('Ctrl Pts',(3.59357324974838,-19.2777795360207,
34.5666082231386));
#248124=CARTESIAN_POINT('Ctrl Pts',(3.28968770149122,-19.3295825897455,
34.5573176615088));
#248125=CARTESIAN_POINT('Ctrl Pts',(2.74190692438338,-19.4229622097658,
34.5405705963768));
#248126=CARTESIAN_POINT('Ctrl Pts',(2.19023289740861,-19.4931905193052,
34.5240318482883));
#248127=CARTESIAN_POINT('Ctrl Pts',(1.63656081908976,-19.5395229915449,
34.5076222214712));
#248128=CARTESIAN_POINT('Ctrl Pts',(0.997038136780844,-19.5930396272666,
34.4886681709262));
#248129=CARTESIAN_POINT('Ctrl Pts',(0.354848741147054,-19.6146746121238,
34.4698864605025));
#248130=CARTESIAN_POINT('Ctrl Pts',(-0.286910290597686,-19.604812865873,
34.4511557973389));
#248131=CARTESIAN_POINT('Ctrl Pts',(-0.929216158728298,-19.5949427165279,
34.4324091739665));
#248132=CARTESIAN_POINT('Ctrl Pts',(-1.57109062590558,-19.5535212959119,
34.4137137174393));
#248133=CARTESIAN_POINT('Ctrl Pts',(-2.20937956584666,-19.4809518989381,
34.3949476126981));
#248134=CARTESIAN_POINT('Ctrl Pts',(-2.54355469087232,-19.4429583104718,
34.3851226494162));
#248135=CARTESIAN_POINT('Ctrl Pts',(-2.87674622388817,-19.3964273395118,
34.3752783133488));
#248136=CARTESIAN_POINT('Ctrl Pts',(-3.20849668830475,-19.3414198820106,
34.3653970996728));
#248137=CARTESIAN_POINT('Ctrl Pts',(-3.85697267878313,-19.2338962480963,
34.3460821912914));
#248138=CARTESIAN_POINT('Ctrl Pts',(-4.50024249256395,-19.0939463265469,
34.3266294977976));
#248139=CARTESIAN_POINT('Ctrl Pts',(-5.13491681397292,-18.9222190741181,
34.3071540571437));
#248140=CARTESIAN_POINT('Ctrl Pts',(-5.76989276122136,-18.7504102091599,
34.2876693608827));
#248141=CARTESIAN_POINT('Ctrl Pts',(-6.39626475616595,-18.546794659355,
34.2681619078192));
#248142=CARTESIAN_POINT('Ctrl Pts',(-7.01068786136285,-18.3120391589192,
34.2487467806283));
#248143=CARTESIAN_POINT('Ctrl Pts',(-7.29163445998814,-18.2046965821212,
34.2398691620947));
#248144=CARTESIAN_POINT('Ctrl Pts',(-7.57008348966742,-18.0908434175998,
34.2310108443053));
#248145=CARTESIAN_POINT('Ctrl Pts',(-7.84571878000828,-17.9705438173172,
34.2221828334826));
#248146=CARTESIAN_POINT('Ctrl Pts',(-8.35928400780583,-17.7464009234711,
34.2057344339197));
#248147=CARTESIAN_POINT('Ctrl Pts',(-8.8630796315913,-17.4998793443491,
34.1893912005714));
#248148=CARTESIAN_POINT('Ctrl Pts',(-9.35549009551334,-17.2323276550561,
34.1732246591112));
#248149=CARTESIAN_POINT('',(-19.5535930666655,-1.45810988887549,33.596176679629));
#248150=CARTESIAN_POINT('Ctrl Pts',(-9.35549009551334,-17.2323276550561,
34.1732246591112));
#248151=CARTESIAN_POINT('Ctrl Pts',(-10.1579910196833,-16.7962880221638,
34.1468774032891));
#248152=CARTESIAN_POINT('Ctrl Pts',(-10.9298455229166,-16.3036726132542,
34.1202282135969));
#248153=CARTESIAN_POINT('Ctrl Pts',(-11.6639703272253,-15.7600770082084,
34.0933274913099));
#248154=CARTESIAN_POINT('Ctrl Pts',(-12.4147203542604,-15.2041709650001,
34.0658175667499));
#248155=CARTESIAN_POINT('Ctrl Pts',(-13.1260138153252,-14.594949613577,
34.0380446611603));
#248156=CARTESIAN_POINT('Ctrl Pts',(-13.79028388382,-13.9383444351812,34.0100643315661));
#248157=CARTESIAN_POINT('Ctrl Pts',(-14.0243638635003,-13.7069654613173,
34.0002044337723));
#248158=CARTESIAN_POINT('Ctrl Pts',(-14.2526046232526,-13.4697020587545,
33.9903187883814));
#248159=CARTESIAN_POINT('Ctrl Pts',(-14.4746747844227,-13.2268122587506,
33.9804098492962));
#248160=CARTESIAN_POINT('Ctrl Pts',(-14.8118057379715,-12.8580744262964,
33.9653668103538));
#248161=CARTESIAN_POINT('Ctrl Pts',(-15.1348738797624,-12.4765441838864,
33.9504891311282));
#248162=CARTESIAN_POINT('Ctrl Pts',(-15.4426720091147,-12.0830750815166,
33.9357175849297));
#248163=CARTESIAN_POINT('Ctrl Pts',(-15.8366890524975,-11.5793893290901,
33.916808305099));
#248164=CARTESIAN_POINT('Ctrl Pts',(-16.2056834745581,-11.0561376411995,
33.8980729961247));
#248165=CARTESIAN_POINT('Ctrl Pts',(-16.5482942679699,-10.5160856471113,
33.8793881417835));
#248166=CARTESIAN_POINT('Ctrl Pts',(-16.8911806579602,-9.97559923448,33.8606882573205));
#248167=CARTESIAN_POINT('Ctrl Pts',(-17.2076400951706,-9.41828523116745,
33.8420389414057));
#248168=CARTESIAN_POINT('Ctrl Pts',(-17.4962937230203,-8.8469659929452,
33.8233162059835));
#248169=CARTESIAN_POINT('Ctrl Pts',(-17.6753223091611,-8.49262270540051,
33.811704001847));
#248170=CARTESIAN_POINT('Ctrl Pts',(-17.8436545383316,-8.13289300874816,
33.8000635441798));
#248171=CARTESIAN_POINT('Ctrl Pts',(-18.0009608450408,-7.76846033455091,
33.7883652241741));
#248172=CARTESIAN_POINT('Ctrl Pts',(-18.2651546043387,-7.15640071519212,
33.7687180580533));
#248173=CARTESIAN_POINT('Ctrl Pts',(-18.4984248049235,-6.53081647729341,
33.7489558420292));
#248174=CARTESIAN_POINT('Ctrl Pts',(-18.6993937498329,-5.89502737763866,
33.7291900475423));
#248175=CARTESIAN_POINT('Ctrl Pts',(-18.9004403503214,-5.25899260534633,
33.7094166154365));
#248176=CARTESIAN_POINT('Ctrl Pts',(-19.0691612803748,-4.61274582547937,
33.6896396025179));
#248177=CARTESIAN_POINT('Ctrl Pts',(-19.2042190795125,-3.95957980224887,
33.6699704551552));
#248178=CARTESIAN_POINT('Ctrl Pts',(-19.2500039656613,-3.73815510703791,
33.6633025716386));
#248179=CARTESIAN_POINT('Ctrl Pts',(-19.2919205176821,-3.51593492518229,
33.6566470835718));
#248180=CARTESIAN_POINT('Ctrl Pts',(-19.3299175316098,-3.29304651911457,
33.6500083357876));
#248181=CARTESIAN_POINT('Ctrl Pts',(-19.4335001675341,-2.68543644055838,
33.6319106243193));
#248182=CARTESIAN_POINT('Ctrl Pts',(-19.5079536636962,-2.07286295304618,
33.613937249792));
#248183=CARTESIAN_POINT('Ctrl Pts',(-19.5535930666655,-1.45810988887549,
33.596176679629));
#248184=CARTESIAN_POINT('',(-11.8075259349958,15.6538036564428,33.0191159244895));
#248185=CARTESIAN_POINT('Ctrl Pts',(-19.5535930666655,-1.45810988887549,
33.596176679629));
#248186=CARTESIAN_POINT('Ctrl Pts',(-19.619930227245,-0.564562425905225,
33.5703615786803));
#248187=CARTESIAN_POINT('Ctrl Pts',(-19.6245845455299,0.333669860310731,
33.5442372179681));
#248188=CARTESIAN_POINT('Ctrl Pts',(-19.5683166784858,1.22808726531743,
33.5178671860679));
#248189=CARTESIAN_POINT('Ctrl Pts',(-19.5108769260406,2.14113261473437,
33.4909479480749));
#248190=CARTESIAN_POINT('Ctrl Pts',(-19.3899518362745,3.05020344137158,
33.4637727886851));
#248191=CARTESIAN_POINT('Ctrl Pts',(-19.206316963728,3.94629963720638,33.4364109490867));
#248192=CARTESIAN_POINT('Ctrl Pts',(-19.1328905656611,4.30460367319416,
33.4254703183758));
#248193=CARTESIAN_POINT('Ctrl Pts',(-19.0494376801711,4.66083370722895,
33.414499851477));
#248194=CARTESIAN_POINT('Ctrl Pts',(-18.9560059189838,5.01441563123268,
33.4035039992185));
#248195=CARTESIAN_POINT('Ctrl Pts',(-18.8426846707185,5.44326706764969,
33.3901673812651));
#248196=CARTESIAN_POINT('Ctrl Pts',(-18.7148597462632,5.86824405960844,
33.3769572511031));
#248197=CARTESIAN_POINT('Ctrl Pts',(-18.5725669907729,6.28831338994723,
33.3638313272108));
#248198=CARTESIAN_POINT('Ctrl Pts',(-18.3678832971125,6.89257002852926,
33.3449500948126));
#248199=CARTESIAN_POINT('Ctrl Pts',(-18.1332614197993,7.48667355876057,
33.3262431331479));
#248200=CARTESIAN_POINT('Ctrl Pts',(-17.8702535208424,8.06799147890949,
33.3075852715986));
#248201=CARTESIAN_POINT('Ctrl Pts',(-17.6070474159215,8.64974748734102,
33.2889133492571));
#248202=CARTESIAN_POINT('Ctrl Pts',(-17.3154117907926,9.21869804600446,
33.2702906332518));
#248203=CARTESIAN_POINT('Ctrl Pts',(-16.9969347523437,9.77216388449612,
33.2515915275308));
#248204=CARTESIAN_POINT('Ctrl Pts',(-16.7694247725337,10.1675424723968,
33.2382334745115));
#248205=CARTESIAN_POINT('Ctrl Pts',(-16.5282176958926,10.5550179732056,
33.224836422097));
#248206=CARTESIAN_POINT('Ctrl Pts',(-16.2739052747512,10.9336035174971,
33.2113545618473));
#248207=CARTESIAN_POINT('Ctrl Pts',(-15.8966073467853,11.4952730607224,
33.1913528729226));
#248208=CARTESIAN_POINT('Ctrl Pts',(-15.490381202519,12.0376964508346,33.171259688846));
#248209=CARTESIAN_POINT('Ctrl Pts',(-15.0573298730586,12.5577655893733,
33.1511823162439));
#248210=CARTESIAN_POINT('Ctrl Pts',(-14.6241631780415,13.0779732751501,
33.1310995949982));
#248211=CARTESIAN_POINT('Ctrl Pts',(-14.1641579481107,13.5758148244971,
33.1110326832156));
#248212=CARTESIAN_POINT('Ctrl Pts',(-13.6794175825685,14.0482315654896,
33.0910888019092));
#248213=CARTESIAN_POINT('Ctrl Pts',(-13.5718847256957,14.1530305989612,
33.0866645313378));
#248214=CARTESIAN_POINT('Ctrl Pts',(-13.463134586481,14.2565786471706,33.0822463153155));
#248215=CARTESIAN_POINT('Ctrl Pts',(-13.353190047627,14.3588426582027,33.0778353255121));
#248216=CARTESIAN_POINT('Ctrl Pts',(-12.8608383309943,14.8167995690799,
33.0580821078956));
#248217=CARTESIAN_POINT('Ctrl Pts',(-12.3445358460912,15.249002675331,33.0384737107835));
#248218=CARTESIAN_POINT('Ctrl Pts',(-11.8075259349958,15.6538036564428,
33.0191159244895));
#248219=CARTESIAN_POINT('',(13.3244554532974,-14.385589346921,27.6332994935119));
#248220=CARTESIAN_POINT('Ctrl Pts',(-11.8075259349958,15.6538036564428,
33.0191159244895));
#248221=CARTESIAN_POINT('Ctrl Pts',(-11.1090516100499,16.1803173877123,
32.9939377733328));
#248222=CARTESIAN_POINT('Ctrl Pts',(-10.3750344360929,16.6598797250179,
32.9684516020702));
#248223=CARTESIAN_POINT('Ctrl Pts',(-9.61248497820201,17.0887512153185,
32.9427310920853));
#248224=CARTESIAN_POINT('Ctrl Pts',(-8.83617890745859,17.5253596713916,
32.9165465766584));
#248225=CARTESIAN_POINT('Ctrl Pts',(-8.03030169409137,17.9094330603281,
32.8901192893501));
#248226=CARTESIAN_POINT('Ctrl Pts',(-7.20219669175571,18.23702635514,32.8635284513716));
#248227=CARTESIAN_POINT('Ctrl Pts',(-6.81978878863824,18.3883045923093,
32.8512491551896));
#248228=CARTESIAN_POINT('Ctrl Pts',(-6.43264014668822,18.5275385109694,
32.8389349935308));
#248229=CARTESIAN_POINT('Ctrl Pts',(-6.04147032691317,18.6543384800535,
32.826593792788));
#248230=CARTESIAN_POINT('Ctrl Pts',(-5.67283186770922,18.7738347777412,
32.814963444544));
#248231=CARTESIAN_POINT('Ctrl Pts',(-5.30068340953547,18.8823995242745,
32.8034257522573));
#248232=CARTESIAN_POINT('Ctrl Pts',(-4.92561386803745,18.9796750087097,
32.7919521678389));
#248233=CARTESIAN_POINT('Ctrl Pts',(-4.30879413066681,19.1396491791591,
32.7730833114147));
#248234=CARTESIAN_POINT('Ctrl Pts',(-3.68407144123619,19.2690911126961,
32.7543878521192));
#248235=CARTESIAN_POINT('Ctrl Pts',(-3.05448371216932,19.3678555857931,
32.735739431897));
#248236=CARTESIAN_POINT('Ctrl Pts',(-2.42445863942827,19.4666886657189,
32.7170780575331));
#248237=CARTESIAN_POINT('Ctrl Pts',(-1.789561825801,19.534800755194,32.6984638186625));
#248238=CARTESIAN_POINT('Ctrl Pts',(-1.15288955801038,19.5720494945413,
32.6797699728705));
#248239=CARTESIAN_POINT('Ctrl Pts',(-0.639943025489937,19.6020596153767,
32.664708937761));
#248240=CARTESIAN_POINT('Ctrl Pts',(-0.125845102702003,19.6120362022981,
32.6495962057123));
#248241=CARTESIAN_POINT('Ctrl Pts',(0.387761405703148,19.6019120175956,
32.6343654973865));
#248242=CARTESIAN_POINT('Ctrl Pts',(1.07480874912448,19.5883689762004,32.6139914999342));
#248243=CARTESIAN_POINT('Ctrl Pts',(1.76129601246229,19.5390143354576,32.5935502935312));
#248244=CARTESIAN_POINT('Ctrl Pts',(2.44329761454201,19.4538962295929,32.5731441807301));
#248245=CARTESIAN_POINT('Ctrl Pts',(3.12536535758704,19.3687698689182,32.5527360889308));
#248246=CARTESIAN_POINT('Ctrl Pts',(3.8029460324936,19.2478739050895,32.532363077392));
#248247=CARTESIAN_POINT('Ctrl Pts',(4.47215595390858,19.0912854527543,32.5121273108731));
#248248=CARTESIAN_POINT('Ctrl Pts',(4.54333796112871,19.0746295724572,32.5099748883935));
#248249=CARTESIAN_POINT('Ctrl Pts',(4.61442530597053,19.0575698880264,32.50782401881));
#248250=CARTESIAN_POINT('Ctrl Pts',(4.68541334678558,19.0401065055911,32.5056748252268));
#248251=CARTESIAN_POINT('Ctrl Pts',(5.35287485955092,18.8759079233447,32.4854671397665));
#248252=CARTESIAN_POINT('Ctrl Pts',(6.01155305456542,18.6760192741352,32.465407527283));
#248253=CARTESIAN_POINT('Ctrl Pts',(6.65806809413073,18.4423642673055,32.4455988508377));
#248254=CARTESIAN_POINT('Ctrl Pts',(6.69671466827349,18.4283971281167,32.4444147523465));
#248255=CARTESIAN_POINT('Ctrl Pts',(6.73531779566726,18.4143093345608,32.4432315509503));
#248256=CARTESIAN_POINT('Ctrl Pts',(6.77387676027104,18.4001012979485,32.4420492688097));
#248257=CARTESIAN_POINT('Ctrl Pts',(7.57199338692127,18.1060148158841,32.4175776824092));
#248258=CARTESIAN_POINT('Ctrl Pts',(8.35099836228235,17.7596899418314,32.3928051906015));
#248259=CARTESIAN_POINT('Ctrl Pts',(9.10448273837312,17.3646424070889,32.3678135865882));
#248260=CARTESIAN_POINT('Ctrl Pts',(9.86921797844351,16.9636961089217,32.3424488134074));
#248261=CARTESIAN_POINT('Ctrl Pts',(10.6076657885936,16.5125618977962,32.316858436774));
#248262=CARTESIAN_POINT('Ctrl Pts',(11.3131586103555,16.0148733165399,32.2911292973376));
#248263=CARTESIAN_POINT('Ctrl Pts',(11.6911068997783,15.7482504082,32.2773456216737));
#248264=CARTESIAN_POINT('Ctrl Pts',(12.0595976286712,15.4682656941987,32.2635221336951));
#248265=CARTESIAN_POINT('Ctrl Pts',(12.4176077552504,15.1754720491999,32.249672207334));
#248266=CARTESIAN_POINT('Ctrl Pts',(12.6742020319455,14.965619958486,32.2397456394158));
#248267=CARTESIAN_POINT('Ctrl Pts',(12.9254486780642,14.749265814327,32.2298834410448));
#248268=CARTESIAN_POINT('Ctrl Pts',(13.1709584974374,14.5265950521926,32.2200676418135));
#248269=CARTESIAN_POINT('Ctrl Pts',(13.6429613730586,14.0985012174429,32.201196358068));
#248270=CARTESIAN_POINT('Ctrl Pts',(14.0937618995247,13.647057556138,32.1824965752314));
#248271=CARTESIAN_POINT('Ctrl Pts',(14.5215749021232,13.1747223508711,32.1638411355409));
#248272=CARTESIAN_POINT('Ctrl Pts',(14.9496554359373,12.7020917726004,32.145174029743));
#248273=CARTESIAN_POINT('Ctrl Pts',(15.3547189161797,12.2085430523019,32.1265513519266));
#248274=CARTESIAN_POINT('Ctrl Pts',(15.7349497336387,11.6965836386187,32.1078455940035));
#248275=CARTESIAN_POINT('Ctrl Pts',(16.0748008780507,11.2389931839693,32.0911263462588));
#248276=CARTESIAN_POINT('Ctrl Pts',(16.3948128942979,10.7666952351293,32.0743406906109));
#248277=CARTESIAN_POINT('Ctrl Pts',(16.6936787813257,10.2815138950416,32.0573976289546));
#248278=CARTESIAN_POINT('Ctrl Pts',(17.0604425706585,9.68610654168379,32.0366053546748));
#248279=CARTESIAN_POINT('Ctrl Pts',(17.3957137718316,9.07113963385525,32.015770617043));
#248280=CARTESIAN_POINT('Ctrl Pts',(17.6972607235658,8.44009157980562,31.9949900668891));
#248281=CARTESIAN_POINT('Ctrl Pts',(17.9957342854239,7.81547521637493,31.974421313711));
#248282=CARTESIAN_POINT('Ctrl Pts',(18.2611679372817,7.1751047029291,31.9539056215009));
#248283=CARTESIAN_POINT('Ctrl Pts',(18.491444907767,6.52233595415165,31.9335365778369));
#248284=CARTESIAN_POINT('Ctrl Pts',(18.7237978807885,5.86368233735999,31.912983902322));
#248285=CARTESIAN_POINT('Ctrl Pts',(18.9203579633491,5.19240678271247,31.8925804568323));
#248286=CARTESIAN_POINT('Ctrl Pts',(19.0808566587036,4.51258376236505,31.8724230067354));
#248287=CARTESIAN_POINT('Ctrl Pts',(19.1006335469526,4.42881495743623,31.8699391757169));
#248288=CARTESIAN_POINT('Ctrl Pts',(19.119862940704,4.34491632474652,31.8674590814921));
#248289=CARTESIAN_POINT('Ctrl Pts',(19.1385443736167,4.26089544610408,31.8649829067907));
#248290=CARTESIAN_POINT('Ctrl Pts',(19.3174207903663,3.45638790249648,31.8412733091436));
#248291=CARTESIAN_POINT('Ctrl Pts',(19.4454011629218,2.6404302388556,31.817273708831));
#248292=CARTESIAN_POINT('Ctrl Pts',(19.5219742695059,1.81965408052005,31.7930728280021));
#248293=CARTESIAN_POINT('Ctrl Pts',(19.5994553758936,0.98914520238604,31.7685849744223));
#248294=CARTESIAN_POINT('Ctrl Pts',(19.6243038816991,0.15370248134779,31.7438911383119));
#248295=CARTESIAN_POINT('Ctrl Pts',(19.5959756478559,-0.679854798834553,
31.7190843959156));
#248296=CARTESIAN_POINT('Ctrl Pts',(19.5783725870215,-1.19782424208258,
31.7036695769783));
#248297=CARTESIAN_POINT('Ctrl Pts',(19.5402358676703,-1.71506665583771,
31.6882111750303));
#248298=CARTESIAN_POINT('Ctrl Pts',(19.4814293146149,-2.22995426927856,
31.6727315344634));
#248299=CARTESIAN_POINT('Ctrl Pts',(19.4501737125515,-2.50361632762012,
31.6645041267936));
#248300=CARTESIAN_POINT('Ctrl Pts',(19.4131314405213,-2.77660190000449,
31.6563184736665));
#248301=CARTESIAN_POINT('Ctrl Pts',(19.3702690984928,-3.04866595455709,
31.6481642690002));
#248302=CARTESIAN_POINT('Ctrl Pts',(19.2709841103844,-3.67886661888403,
31.6292761244189));
#248303=CARTESIAN_POINT('Ctrl Pts',(19.1404701278493,-4.3041262217732,31.6105567116059));
#248304=CARTESIAN_POINT('Ctrl Pts',(18.9798075620005,-4.92159676924334,
31.5918783954002));
#248305=CARTESIAN_POINT('Ctrl Pts',(18.8190574374107,-5.5394038291019,31.5731898997861));
#248306=CARTESIAN_POINT('Ctrl Pts',(18.6281250414917,-6.1494129687189,31.5545425727929));
#248307=CARTESIAN_POINT('Ctrl Pts',(18.4081137916237,-6.74872392036126,
31.5358084542269));
#248308=CARTESIAN_POINT('Ctrl Pts',(18.1928503205451,-7.33510191595633,
31.5174786124913));
#248309=CARTESIAN_POINT('Ctrl Pts',(17.949748970197,-7.91123786328965,31.4990656290029));
#248310=CARTESIAN_POINT('Ctrl Pts',(17.6798731812602,-8.47437722729321,
31.4804497710739));
#248311=CARTESIAN_POINT('Ctrl Pts',(17.3730344513306,-9.11464572972166,
31.4592842333056));
#248312=CARTESIAN_POINT('Ctrl Pts',(17.031692735473,-9.73851942236552,31.4381016277199));
#248313=CARTESIAN_POINT('Ctrl Pts',(16.6576005300777,-10.342047806749,31.4169907989357));
#248314=CARTESIAN_POINT('Ctrl Pts',(16.3280625554803,-10.8736962039444,
31.398394261346));
#248315=CARTESIAN_POINT('Ctrl Pts',(15.9731115164809,-11.3895574565092,
31.3798533988612));
#248316=CARTESIAN_POINT('Ctrl Pts',(15.5939554612616,-11.8869631424314,
31.3614288688924));
#248317=CARTESIAN_POINT('Ctrl Pts',(15.1638793379148,-12.4511696378505,
31.3405299532232));
#248318=CARTESIAN_POINT('Ctrl Pts',(14.7026610768247,-12.9916296140967,
31.3197806450427));
#248319=CARTESIAN_POINT('Ctrl Pts',(14.2137128516635,-13.5057536365809,
31.2992700505506));
#248320=CARTESIAN_POINT('Ctrl Pts',(14.1233417948017,-13.6007778720296,
31.2954791295374));
#248321=CARTESIAN_POINT('Ctrl Pts',(14.0320234300295,-13.6949025821055,
31.2916963667158));
#248322=CARTESIAN_POINT('Ctrl Pts',(13.9397792648865,-13.7881116088019,
31.2879223303189));
#248323=CARTESIAN_POINT('Ctrl Pts',(13.3799736995918,-14.3537726649724,
31.2650186965188));
#248324=CARTESIAN_POINT('Ctrl Pts',(12.7855368209863,-14.8853404767797,
31.2418379642007));
#248325=CARTESIAN_POINT('Ctrl Pts',(12.1612181963253,-15.3791659565831,
31.2184751345635));
#248326=CARTESIAN_POINT('Ctrl Pts',(11.5312610724915,-15.8774513939297,
31.194901304821));
#248327=CARTESIAN_POINT('Ctrl Pts',(10.8708803037125,-16.3373107288446,
31.1711421695463));
#248328=CARTESIAN_POINT('Ctrl Pts',(10.184905509174,-16.7550128276225,31.1472963156269));
#248329=CARTESIAN_POINT('Ctrl Pts',(9.69169338657824,-17.0553383503547,
31.1301512771789));
#248330=CARTESIAN_POINT('Ctrl Pts',(9.18524929640149,-17.3338710055761,
31.1129614249396));
#248331=CARTESIAN_POINT('Ctrl Pts',(8.6673516729619,-17.5892246012252,31.095763391555));
#248332=CARTESIAN_POINT('Ctrl Pts',(8.4705644279592,-17.6862521377789,31.0892285988546));
#248333=CARTESIAN_POINT('Ctrl Pts',(8.27214672269853,-17.7799520760699,
31.0827184322405));
#248334=CARTESIAN_POINT('Ctrl Pts',(8.07219288784328,-17.8702424483684,
31.0762277149056));
#248335=CARTESIAN_POINT('Ctrl Pts',(7.48934932596505,-18.1334290095656,
31.057307983692));
#248336=CARTESIAN_POINT('Ctrl Pts',(6.89345025274352,-18.3676471269501,
31.038553493444));
#248337=CARTESIAN_POINT('Ctrl Pts',(6.28748900328667,-18.5722358254376,
31.0198363962643));
#248338=CARTESIAN_POINT('Ctrl Pts',(5.66333687049401,-18.7829662518811,
31.0005574140935));
#248339=CARTESIAN_POINT('Ctrl Pts',(5.02850891889303,-18.9622606830626,
30.9813181308547));
#248340=CARTESIAN_POINT('Ctrl Pts',(4.38633299754336,-19.1093863044736,
30.9619786844031));
#248341=CARTESIAN_POINT('Ctrl Pts',(3.7441570761937,-19.2565119258846,30.9426392379514));
#248342=CARTESIAN_POINT('Ctrl Pts',(3.09463322806373,-19.3714677759444,
30.9231995515216));
#248343=CARTESIAN_POINT('Ctrl Pts',(2.44114782030728,-19.4535251722493,
30.9035199778044));
#248344=CARTESIAN_POINT('Ctrl Pts',(1.7270032468052,-19.5431994688613,30.8820136662445));
#248345=CARTESIAN_POINT('Ctrl Pts',(1.00785367972646,-19.5939471278236,
30.8605157080256));
#248346=CARTESIAN_POINT('Ctrl Pts',(0.288138133887703,-19.605026762413,
30.8391050891286));
#248347=CARTESIAN_POINT('Ctrl Pts',(-0.27146212074732,-19.6136415080209,
30.8224576957856));
#248348=CARTESIAN_POINT('Ctrl Pts',(-0.831404756734778,-19.5982759447445,
30.805863087872));
#248349=CARTESIAN_POINT('Ctrl Pts',(-1.38961531908243,-19.558599692987,
30.7893583657696));
#248350=CARTESIAN_POINT('Ctrl Pts',(-2.10733932503603,-19.5075856128649,
30.7681372781307));
#248351=CARTESIAN_POINT('Ctrl Pts',(-2.8221981422468,-19.416381153178,30.7470647241305));
#248352=CARTESIAN_POINT('Ctrl Pts',(-3.5299705747052,-19.2864705218688,
30.7262200910629));
#248353=CARTESIAN_POINT('Ctrl Pts',(-3.70416275407463,-19.2544977931311,
30.7210899505041));
#248354=CARTESIAN_POINT('Ctrl Pts',(-3.87792590841847,-19.2201806960025,
30.7159736207246));
#248355=CARTESIAN_POINT('Ctrl Pts',(-4.05119753595876,-19.1835415868891,
30.710872297773));
#248356=CARTESIAN_POINT('Ctrl Pts',(-4.80078369423957,-19.0250380313274,
30.6888035890771));
#248357=CARTESIAN_POINT('Ctrl Pts',(-5.54117854896826,-18.8224826257654,
30.6664711114416));
#248358=CARTESIAN_POINT('Ctrl Pts',(-6.26734032546321,-18.5776483476625,
30.6439758470403));
#248359=CARTESIAN_POINT('Ctrl Pts',(-6.99827687445831,-18.3312041969169,
30.6213326682577));
#248360=CARTESIAN_POINT('Ctrl Pts',(-7.71479320360685,-18.0419241492949,
30.5985246451783));
#248361=CARTESIAN_POINT('Ctrl Pts',(-8.41179040768127,-17.7115859709925,
30.5756555857636));
#248362=CARTESIAN_POINT('Ctrl Pts',(-8.98914266112957,-17.4379528910778,
30.5567121769378));
#248363=CARTESIAN_POINT('Ctrl Pts',(-9.55310289333654,-17.1361473931135,
30.5377269052615));
#248364=CARTESIAN_POINT('Ctrl Pts',(-10.1007895594342,-16.8071583700837,
30.5187587233168));
#248365=CARTESIAN_POINT('Ctrl Pts',(-10.2408410829279,-16.7230310455748,
30.5139082806391));
#248366=CARTESIAN_POINT('Ctrl Pts',(-10.3798280441558,-16.6371404410613,
30.5090703930551));
#248367=CARTESIAN_POINT('Ctrl Pts',(-10.51770081052,-16.5495005974896,30.5042429479773));
#248368=CARTESIAN_POINT('Ctrl Pts',(-11.0593882578682,-16.2051729655557,
30.4852764292779));
#248369=CARTESIAN_POINT('Ctrl Pts',(-11.5838800689566,-15.8338413170908,
30.4664710913683));
#248370=CARTESIAN_POINT('Ctrl Pts',(-12.088961309397,-15.43766974203,30.4476990822683));
#248371=CARTESIAN_POINT('Ctrl Pts',(-12.5940046831651,-15.0415278685261,
30.428928480533));
#248372=CARTESIAN_POINT('Ctrl Pts',(-13.079639753395,-14.6205491600902,
30.4101912244352));
#248373=CARTESIAN_POINT('Ctrl Pts',(-13.5436150370172,-14.1769337790472,
30.3913593193419));
#248374=CARTESIAN_POINT('Ctrl Pts',(-14.0067682984835,-13.734104348646,
30.372560778619));
#248375=CARTESIAN_POINT('Ctrl Pts',(-14.4483377519476,-13.2687179534937,
30.3536678583299));
#248376=CARTESIAN_POINT('Ctrl Pts',(-14.866057078175,-12.7830074256012,
30.3345534024847));
#248377=CARTESIAN_POINT('Ctrl Pts',(-14.9238580521302,-12.7157983217611,
30.3319084825705));
#248378=CARTESIAN_POINT('Ctrl Pts',(-14.9812023350763,-12.6482001463931,
30.3292593223292));
#248379=CARTESIAN_POINT('Ctrl Pts',(-15.0380838939992,-12.5802188886752,
30.3266055866724));
#248380=CARTESIAN_POINT('Ctrl Pts',(-15.5047755745464,-12.0224583769931,
30.3048326891486));
#248381=CARTESIAN_POINT('Ctrl Pts',(-15.9408085513363,-11.4389066366742,
30.2830928772283));
#248382=CARTESIAN_POINT('Ctrl Pts',(-16.3430224499195,-10.8329647703887,
30.2614528299943));
#248383=CARTESIAN_POINT('Ctrl Pts',(-16.6173829698912,-10.419636125873,
30.2466915931692));
#248384=CARTESIAN_POINT('Ctrl Pts',(-16.8760086529185,-9.9958898455686,
30.2319767675231));
#248385=CARTESIAN_POINT('Ctrl Pts',(-17.1179102788642,-9.56280689628903,
30.2173295166688));
#248386=CARTESIAN_POINT('Ctrl Pts',(-17.4726116358275,-8.92777557235063,
30.1958521920188));
#248387=CARTESIAN_POINT('Ctrl Pts',(-17.7913532807971,-8.27267092954114,
30.1745201013161));
#248388=CARTESIAN_POINT('Ctrl Pts',(-18.073009446089,-7.60198332263895,
30.1534004276131));
#248389=CARTESIAN_POINT('Ctrl Pts',(-18.1602585054481,-7.39422340101484,
30.1468581541192));
#248390=CARTESIAN_POINT('Ctrl Pts',(-18.2439492637242,-7.18496805601671,
30.1403362704218));
#248391=CARTESIAN_POINT('Ctrl Pts',(-18.3240492051594,-6.974350402018,30.1338367960669));
#248392=CARTESIAN_POINT('Ctrl Pts',(-18.5856912720781,-6.28637938313385,
30.1126066194447));
#248393=CARTESIAN_POINT('Ctrl Pts',(-18.8085838533916,-5.58355170606168,
30.0911251296411));
#248394=CARTESIAN_POINT('Ctrl Pts',(-18.9916066183519,-4.87047226905025,
30.0694991658506));
#248395=CARTESIAN_POINT('Ctrl Pts',(-19.1754612814241,-4.15415165361282,
30.047774905007));
#248396=CARTESIAN_POINT('Ctrl Pts',(-19.3190838389004,-3.42748580874989,
30.0259049378817));
#248397=CARTESIAN_POINT('Ctrl Pts',(-19.4213383925146,-2.69509023357111,
30.0039982278413));
#248398=CARTESIAN_POINT('Ctrl Pts',(-19.5182411270011,-2.00102692340944,
29.9832380755402));
#248399=CARTESIAN_POINT('Ctrl Pts',(-19.5779935810085,-1.30181734622202,
29.9624449424759));
#248400=CARTESIAN_POINT('Ctrl Pts',(-19.599616185088,-0.601348249217369,
29.9417114602336));
#248401=CARTESIAN_POINT('Ctrl Pts',(-19.6029282578042,-0.49405291252922,
29.9385355800021));
#248402=CARTESIAN_POINT('Ctrl Pts',(-19.6053492075904,-0.386731809672495,
29.9353646229695));
#248403=CARTESIAN_POINT('Ctrl Pts',(-19.6068746597415,-0.279398895474104,
29.9321980002151));
#248404=CARTESIAN_POINT('Ctrl Pts',(-19.616042883511,0.365689955391052,
29.9131660653328));
#248405=CARTESIAN_POINT('Ctrl Pts',(-19.5928637847737,1.01120970679772,
29.8942906854294));
#248406=CARTESIAN_POINT('Ctrl Pts',(-19.5379442422143,1.6540779518026,29.8754441830477));
#248407=CARTESIAN_POINT('Ctrl Pts',(-19.4830306306423,2.29687677082153,
29.8565997159773));
#248408=CARTESIAN_POINT('Ctrl Pts',(-19.3963825384299,2.9370244895671,29.8377841388983));
#248409=CARTESIAN_POINT('Ctrl Pts',(-19.2786153750665,3.57138838471535,
29.8188695924102));
#248410=CARTESIAN_POINT('Ctrl Pts',(-19.1610883794471,4.20445859373565,
29.7999936191869));
#248411=CARTESIAN_POINT('Ctrl Pts',(-19.0125683533641,4.83176821711722,
29.7810190115808));
#248412=CARTESIAN_POINT('Ctrl Pts',(-18.8336879528209,5.45015633961542,
29.7618188417027));
#248413=CARTESIAN_POINT('Ctrl Pts',(-18.7961580080442,5.57989706032843,
29.7577905562503));
#248414=CARTESIAN_POINT('Ctrl Pts',(-18.7572917562229,5.70924491878697,
29.753752345123));
#248415=CARTESIAN_POINT('Ctrl Pts',(-18.7170952035637,5.8381704814713,29.7497030431479));
#248416=CARTESIAN_POINT('Ctrl Pts',(-18.4995506779781,6.53591813679571,
29.7277881420225));
#248417=CARTESIAN_POINT('Ctrl Pts',(-18.2433469057817,7.22171411569414,
29.7059292372705));
#248418=CARTESIAN_POINT('Ctrl Pts',(-17.9495983218985,7.89097723415128,
29.6841783943272));
#248419=CARTESIAN_POINT('Ctrl Pts',(-17.7741998987461,8.29059684797086,
29.6711908813184));
#248420=CARTESIAN_POINT('Ctrl Pts',(-17.5854163604098,8.68432248644984,
29.6582418925629));
#248421=CARTESIAN_POINT('Ctrl Pts',(-17.383491467519,9.07118490169445,29.6453425257546));
#248422=CARTESIAN_POINT('Ctrl Pts',(-17.0451287510999,9.7194448355178,29.6237272373626));
#248423=CARTESIAN_POINT('Ctrl Pts',(-16.6698650430576,10.3484307352111,
29.6022512381139));
#248424=CARTESIAN_POINT('Ctrl Pts',(-16.2608815343343,10.9546667378649,
29.5809671348879));
#248425=CARTESIAN_POINT('Ctrl Pts',(-16.1056607322427,11.1847504370401,
29.5728892160866));
#248426=CARTESIAN_POINT('Ctrl Pts',(-15.9455831107789,11.4115576838661,
29.5648389456273));
#248427=CARTESIAN_POINT('Ctrl Pts',(-15.7808232801549,11.6349002965423,
29.5568192342246));
#248428=CARTESIAN_POINT('Ctrl Pts',(-15.3610000534548,12.2039978487689,
29.5363842707656));
#248429=CARTESIAN_POINT('Ctrl Pts',(-14.91030744651,12.7504499562147,29.5157087600198));
#248430=CARTESIAN_POINT('Ctrl Pts',(-14.4316299817028,13.271197276171,29.494905186333));
#248431=CARTESIAN_POINT('Ctrl Pts',(-13.934509357671,13.8120086819551,29.4733000632728));
#248432=CARTESIAN_POINT('Ctrl Pts',(-13.4072066798392,14.3250970675617,
29.4515569026236));
#248433=CARTESIAN_POINT('Ctrl Pts',(-12.852904252768,14.807069259364,29.4298022635817));
#248434=CARTESIAN_POINT('Ctrl Pts',(-12.2986018256968,15.2890414511662,
29.4080476245398));
#248435=CARTESIAN_POINT('Ctrl Pts',(-11.7173001151529,15.7398986461816,
29.3862815131498));
#248436=CARTESIAN_POINT('Ctrl Pts',(-11.1121242379047,16.156265891811,29.3646303375598));
#248437=CARTESIAN_POINT('Ctrl Pts',(-11.0698482883134,16.1853521811848,
29.3631178450064));
#248438=CARTESIAN_POINT('Ctrl Pts',(-11.0274568287236,16.2142699969177,
29.3616063530919));
#248439=CARTESIAN_POINT('Ctrl Pts',(-10.9849508729354,16.2430181056118,
29.3600957992594));
#248440=CARTESIAN_POINT('Ctrl Pts',(-10.4463429593205,16.6072955005545,
29.3409550404391));
#248441=CARTESIAN_POINT('Ctrl Pts',(-9.88934760433713,16.9443266772746,
29.3219649017022));
#248442=CARTESIAN_POINT('Ctrl Pts',(-9.31694359716112,17.2529063323025,
29.3029981926988));
#248443=CARTESIAN_POINT('Ctrl Pts',(-8.74462144209198,17.561441861338,29.2840341958797));
#248444=CARTESIAN_POINT('Ctrl Pts',(-8.15689466105655,17.8415331721057,
29.2650936369536));
#248445=CARTESIAN_POINT('Ctrl Pts',(-7.55678772976307,18.0919530325099,
29.2460490916717));
#248446=CARTESIAN_POINT('Ctrl Pts',(-6.95811526226052,18.3417743025571,
29.2270500694611));
#248447=CARTESIAN_POINT('Ctrl Pts',(-6.34712159351505,18.5620649952732,
29.2079474863693));
#248448=CARTESIAN_POINT('Ctrl Pts',(-5.726860308841,18.7515966290591,29.1886149662178));
#248449=CARTESIAN_POINT('Ctrl Pts',(-5.55836585985177,18.8030830413016,
29.1833632724381));
#248450=CARTESIAN_POINT('Ctrl Pts',(-5.38918781136573,18.8522995963949,
29.1780946155527));
#248451=CARTESIAN_POINT('Ctrl Pts',(-5.21938804239699,18.8992216583652,
29.1728064789295));
#248452=CARTESIAN_POINT('Ctrl Pts',(-4.51557874195846,19.0937106368311,
29.1508874871665));
#248453=CARTESIAN_POINT('Ctrl Pts',(-3.80092479436788,19.2492888317083,
29.1290452991226));
#248454=CARTESIAN_POINT('Ctrl Pts',(-3.07985425703935,19.3643645931066,
29.1073155122265));
#248455=CARTESIAN_POINT('Ctrl Pts',(-2.70356530475789,19.4244166066724,
29.0959758743947));
#248456=CARTESIAN_POINT('Ctrl Pts',(-2.3255290628825,19.4734396532734,29.0846668466811));
#248457=CARTESIAN_POINT('Ctrl Pts',(-1.94637471695094,19.5112131853049,
29.0733935057622));
#248458=CARTESIAN_POINT('Ctrl Pts',(-1.21932405310407,19.5836461452172,
29.0517762143166));
#248459=CARTESIAN_POINT('Ctrl Pts',(-0.488163318915489,19.6147113465099,
29.03029010851));
#248460=CARTESIAN_POINT('Ctrl Pts',(0.242456525425726,19.6051443224439,
29.0089713037917));
#248461=CARTESIAN_POINT('Ctrl Pts',(0.576668517522828,19.6007680189581,
28.9992193099892));
#248462=CARTESIAN_POINT('Ctrl Pts',(0.910767573044674,19.5878901876424,
28.9895023308187));
#248463=CARTESIAN_POINT('Ctrl Pts',(1.24431013592485,19.5665844857483,28.9798238706971));
#248464=CARTESIAN_POINT('Ctrl Pts',(1.92379339262894,19.5231811264157,28.9601071918226));
#248465=CARTESIAN_POINT('Ctrl Pts',(2.60110849868638,19.4443763074628,28.9401585682174));
#248466=CARTESIAN_POINT('Ctrl Pts',(3.2725609379581,19.3308435957767,28.9200959376012));
#248467=CARTESIAN_POINT('Ctrl Pts',(3.94538393993887,19.2170791421358,28.899992355323));
#248468=CARTESIAN_POINT('Ctrl Pts',(4.6123206566747,19.0684456988132,28.8797743723667));
#248469=CARTESIAN_POINT('Ctrl Pts',(5.26970310712362,18.8856033055537,28.8595610200306));
#248470=CARTESIAN_POINT('Ctrl Pts',(5.92377250633856,18.7036823944788,28.8394495381839));
#248471=CARTESIAN_POINT('Ctrl Pts',(6.56838427210653,18.4878972988163,28.8193426361154));
#248472=CARTESIAN_POINT('Ctrl Pts',(7.19996739299043,18.2388683956684,28.7993574157859));
#248473=CARTESIAN_POINT('Ctrl Pts',(7.32034470461228,18.1914044453413,28.7955483097223));
#248474=CARTESIAN_POINT('Ctrl Pts',(7.44024883289365,18.1427327425233,28.7917436240714));
#248475=CARTESIAN_POINT('Ctrl Pts',(7.55965519636027,18.0928574201705,28.7879441703885));
#248476=CARTESIAN_POINT('Ctrl Pts',(7.56400883010223,18.0910389334502,28.7878056398339));
#248477=CARTESIAN_POINT('Ctrl Pts',(7.56836180213058,18.0892188466568,28.7876671162347));
#248478=CARTESIAN_POINT('Ctrl Pts',(7.57271411148971,18.0873971605514,28.7875285996301));
#248479=CARTESIAN_POINT('Ctrl Pts',(8.18080474392798,17.8328770507672,28.7681755061997));
#248480=CARTESIAN_POINT('Ctrl Pts',(8.77581158196606,17.5471986960437,28.7489631815014));
#248481=CARTESIAN_POINT('Ctrl Pts',(9.35499090577086,17.2322737571438,28.7297656486358));
#248482=CARTESIAN_POINT('Ctrl Pts',(9.93406304056301,16.9174071015628,28.7105716686673));
#248483=CARTESIAN_POINT('Ctrl Pts',(10.497313067773,16.5733038725017,28.6913924838787));
#248484=CARTESIAN_POINT('Ctrl Pts',(11.041952792899,16.2018990156098,28.6721018264113));
#248485=CARTESIAN_POINT('Ctrl Pts',(11.5849647146465,15.831604202758,28.6528688243001));
#248486=CARTESIAN_POINT('Ctrl Pts',(12.1094768591436,15.4341700983461,28.6335249399984));
#248487=CARTESIAN_POINT('Ctrl Pts',(12.612687820747,15.0115491944846,28.613945173241));
#248488=CARTESIAN_POINT('Ctrl Pts',(12.7666410756338,14.8822518049258,28.6079549046414));
#248489=CARTESIAN_POINT('Ctrl Pts',(12.9186002941424,14.750597202777,28.6019425634474));
#248490=CARTESIAN_POINT('Ctrl Pts',(13.0684846651171,14.6166420800575,28.5959045957967));
#248491=CARTESIAN_POINT('Ctrl Pts',(13.5955210752509,14.1456174726351,28.574673370857));
#248492=CARTESIAN_POINT('Ctrl Pts',(14.09739364118,13.6463111013645,28.5535378812019));
#248493=CARTESIAN_POINT('Ctrl Pts',(14.5706668295351,13.1212836467735,28.5325094115493));
#248494=CARTESIAN_POINT('Ctrl Pts',(14.8038996569743,12.8625459013645,28.5221464128533));
#248495=CARTESIAN_POINT('Ctrl Pts',(15.0301873450346,12.5975621628205,28.5118094083805));
#248496=CARTESIAN_POINT('Ctrl Pts',(15.2491220675126,12.3266421515607,28.5014997709641));
#248497=CARTESIAN_POINT('Ctrl Pts',(15.6936907791368,11.7765121447907,28.4805650276231));
#248498=CARTESIAN_POINT('Ctrl Pts',(16.1079377386364,11.2019035394076,28.4597431067261));
#248499=CARTESIAN_POINT('Ctrl Pts',(16.4900786410926,10.6067204852562,28.4390457292545));
#248500=CARTESIAN_POINT('Ctrl Pts',(16.7135939813399,10.258596162518,28.4269397721636));
#248501=CARTESIAN_POINT('Ctrl Pts',(16.9261263326434,9.90343357223134,28.4148764286417));
#248502=CARTESIAN_POINT('Ctrl Pts',(17.1273264433002,9.54201670815359,28.4028581002253));
#248503=CARTESIAN_POINT('Ctrl Pts',(17.4339080125241,8.99130255113226,28.3845449990381));
#248504=CARTESIAN_POINT('Ctrl Pts',(17.7139637383539,8.42574460066853,28.366010026201));
#248505=CARTESIAN_POINT('Ctrl Pts',(17.9663708120343,7.84808761280633,28.3473781984905));
#248506=CARTESIAN_POINT('Ctrl Pts',(18.2190040247862,7.26991308471423,28.3287296779664));
#248507=CARTESIAN_POINT('Ctrl Pts',(18.4439398414547,6.67961791159499,28.3099841936293));
#248508=CARTESIAN_POINT('Ctrl Pts',(18.6400598412024,6.07990259141797,28.2912672694739));
#248509=CARTESIAN_POINT('Ctrl Pts',(18.8346723097508,5.48479715068722,28.272694218188));
#248510=CARTESIAN_POINT('Ctrl Pts',(19.0009111927916,4.88041573076471,28.2541492690859));
#248511=CARTESIAN_POINT('Ctrl Pts',(19.137677878891,4.26934638982656,28.2357549205222));
#248512=CARTESIAN_POINT('Ctrl Pts',(19.1874752355226,4.04685333420606,28.2290574566766));
#248513=CARTESIAN_POINT('Ctrl Pts',(19.2333652770815,3.82347316723705,28.2223799590512));
#248514=CARTESIAN_POINT('Ctrl Pts',(19.275294389583,3.59932918667354,28.2157283557037));
#248515=CARTESIAN_POINT('Ctrl Pts',(19.2864649399882,3.53961383656197,28.2139562678623));
#248516=CARTESIAN_POINT('Ctrl Pts',(19.2973543530647,3.47984426854791,28.2121860180191));
#248517=CARTESIAN_POINT('Ctrl Pts',(19.3079628882189,3.4200230430296,28.2104177185179));
#248518=CARTESIAN_POINT('Ctrl Pts',(19.4121801180325,2.8323450726984,28.1930461141621));
#248519=CARTESIAN_POINT('Ctrl Pts',(19.4892099880812,2.23986593372214,28.1758255922213));
#248520=CARTESIAN_POINT('Ctrl Pts',(19.5390746543278,1.64507431566611,28.1586178998119));
#248521=CARTESIAN_POINT('Ctrl Pts',(19.5889328252708,1.05036017435852,28.1414124488532));
#248522=CARTESIAN_POINT('Ctrl Pts',(19.6116320366565,0.45333421030736,28.1242198316468));
#248523=CARTESIAN_POINT('Ctrl Pts',(19.6071968365915,-0.143463790086542,
28.1069011221088));
#248524=CARTESIAN_POINT('Ctrl Pts',(19.6027692238655,-0.739240842466345,
28.0896120398519));
#248525=CARTESIAN_POINT('Ctrl Pts',(19.5712992490856,-1.33479050965739,
28.0721972018097));
#248526=CARTESIAN_POINT('Ctrl Pts',(19.5128252660823,-1.92753611664355,
28.0545183230741));
#248527=CARTESIAN_POINT('Ctrl Pts',(19.4747890196119,-2.31310619146293,
28.0430185388218));
#248528=CARTESIAN_POINT('Ctrl Pts',(19.4253269863235,-2.6974887810214,28.0314070242905));
#248529=CARTESIAN_POINT('Ctrl Pts',(19.3644549219233,-3.07996404227986,
28.0196461220909));
#248530=CARTESIAN_POINT('Ctrl Pts',(19.2370628925667,-3.88040181600173,
27.9950331043949));
#248531=CARTESIAN_POINT('Ctrl Pts',(19.0606308355292,-4.67296726510815,
27.9706824078783));
#248532=CARTESIAN_POINT('Ctrl Pts',(18.8354316498992,-5.45142233707073,
27.9465116408883));
#248533=CARTESIAN_POINT('Ctrl Pts',(18.782986709561,-5.6327108692243,27.9408826932117));
#248534=CARTESIAN_POINT('Ctrl Pts',(18.7278969034755,-5.81323391303029,
27.9352635113263));
#248535=CARTESIAN_POINT('Ctrl Pts',(18.6701656688629,-5.99291227677991,
27.9296530661501));
#248536=CARTESIAN_POINT('Ctrl Pts',(18.4191736813368,-6.77408090994081,
27.9052611265847));
#248537=CARTESIAN_POINT('Ctrl Pts',(18.1182532882585,-7.53928773698915,
27.8810342817983));
#248538=CARTESIAN_POINT('Ctrl Pts',(17.7707467670673,-8.28297400154836,
27.8568884182446));
#248539=CARTESIAN_POINT('Ctrl Pts',(17.4228750135733,-9.02744188668279,
27.8327171771833));
#248540=CARTESIAN_POINT('Ctrl Pts',(17.0283182842594,-9.75034348299306,
27.8086271252944));
#248541=CARTESIAN_POINT('Ctrl Pts',(16.5904527552974,-10.4460555389236,
27.784534040314));
#248542=CARTESIAN_POINT('Ctrl Pts',(16.1519646050922,-11.1427568599975,
27.7604066962619));
#248543=CARTESIAN_POINT('Ctrl Pts',(15.6700436895875,-11.8121905899672,
27.7362763097736));
#248544=CARTESIAN_POINT('Ctrl Pts',(15.148115906288,-12.4486709634255,27.7120581777666));
#248545=CARTESIAN_POINT('Ctrl Pts',(14.6593688460002,-13.0446881163967,
27.6893796747191));
#248546=CARTESIAN_POINT('Ctrl Pts',(14.1355399306788,-13.6118077177681,
27.6666241988267));
#248547=CARTESIAN_POINT('Ctrl Pts',(13.5794777775347,-14.1453392886807,
27.6437223289327));
#248548=CARTESIAN_POINT('Ctrl Pts',(13.4952051422596,-14.2261973568463,
27.6402514922326));
#248549=CARTESIAN_POINT('Ctrl Pts',(13.4101922389739,-14.3062839410994,
27.6367772939433));
#248550=CARTESIAN_POINT('Ctrl Pts',(13.3244554532974,-14.385589346921,27.6332994935119));
#248551=CARTESIAN_POINT('',(13.3009376867385,-14.4066909807162,27.6328476214291));
#248552=CARTESIAN_POINT('',(13.3009376867473,-14.4066909807251,27.6328476218111));
#248553=CARTESIAN_POINT('',(14.5938742278516,-12.7212577583536,27.3842848323553));
#248554=CARTESIAN_POINT('Ctrl Pts',(14.5957497829682,-12.7225322920336,
27.3873020234994));
#248555=CARTESIAN_POINT('Ctrl Pts',(14.1717910017048,-13.2498223069086,
27.414182502446));
#248556=CARTESIAN_POINT('Ctrl Pts',(13.8056044887295,-13.6611439579612,
27.4433414708939));
#248557=CARTESIAN_POINT('Ctrl Pts',(13.3917422861154,-14.1408624440509,
27.49916358402));
#248558=CARTESIAN_POINT('Ctrl Pts',(13.2729025724666,-14.2837855097802,
27.5234280366423));
#248559=CARTESIAN_POINT('Ctrl Pts',(13.217031311369,-14.380286478024,27.5565698626609));
#248560=CARTESIAN_POINT('Ctrl Pts',(13.2100712078151,-14.3949772260746,
27.5626879324055));
#248561=CARTESIAN_POINT('Ctrl Pts',(13.2058786496402,-14.41132297507,27.5719036951448));
#248562=CARTESIAN_POINT('Ctrl Pts',(13.2051517517684,-14.4162233205469,
27.5750261161706));
#248563=CARTESIAN_POINT('Ctrl Pts',(13.2059612382419,-14.4233096218789,
27.5807988834462));
#248564=CARTESIAN_POINT('Ctrl Pts',(13.206784579703,-14.4258185818833,27.5832054546278));
#248565=CARTESIAN_POINT('Ctrl Pts',(13.2096197279784,-14.4297426317441,
27.5880142285643));
#248566=CARTESIAN_POINT('Ctrl Pts',(13.2114070465501,-14.4311226391781,
27.5902389681903));
#248567=CARTESIAN_POINT('Ctrl Pts',(13.2162367562348,-14.4332767792564,
27.5950891984222));
#248568=CARTESIAN_POINT('Ctrl Pts',(13.2193556315522,-14.4337880291496,
27.597572512294));
#248569=CARTESIAN_POINT('Ctrl Pts',(13.2284044461869,-14.4340391678805,
27.6038700770026));
#248570=CARTESIAN_POINT('Ctrl Pts',(13.2350183940024,-14.4328594511923,
27.6074695116642));
#248571=CARTESIAN_POINT('Ctrl Pts',(13.2635558502445,-14.4255497908637,
27.6213768772549));
#248572=CARTESIAN_POINT('Ctrl Pts',(13.2850948098723,-14.4147335148497,
27.6280098234156));
#248573=CARTESIAN_POINT('Ctrl Pts',(13.3009376865958,-14.4066909805331,
27.6328476215924));
#248574=CARTESIAN_POINT('Ctrl Pts',(14.5949145787824,-12.7220281732121,
27.3855939929146));
#248575=CARTESIAN_POINT('Ctrl Pts',(14.6955942023442,-12.6014316078403,
27.3844528604953));
#248576=CARTESIAN_POINT('Ctrl Pts',(14.7995430833253,-12.4739927752776,
27.3832606237848));
#248577=CARTESIAN_POINT('Ctrl Pts',(14.9063075769557,-12.3394061303751,
27.3820133249505));
#248578=CARTESIAN_POINT('Ctrl Pts',(15.0112698566925,-12.2070913448996,
27.380787080862));
#248579=CARTESIAN_POINT('Ctrl Pts',(15.1189535366707,-12.067867661121,27.3795076117966));
#248580=CARTESIAN_POINT('Ctrl Pts',(15.2288777099572,-11.9214408174514,
27.378171153563));
#248581=CARTESIAN_POINT('Ctrl Pts',(15.3375030607728,-11.7767440980049,
27.3768504864146));
#248582=CARTESIAN_POINT('Ctrl Pts',(15.4483163617628,-11.6250130796509,
27.3754741630984));
#248583=CARTESIAN_POINT('Ctrl Pts',(15.5608034202917,-11.4659652163877,
27.3740386353386));
#248584=CARTESIAN_POINT('Ctrl Pts',(15.6708255893167,-11.3104025132302,
27.3726345637957));
#248585=CARTESIAN_POINT('Ctrl Pts',(15.7824489727582,-11.1478397913128,
27.371173849025));
#248586=CARTESIAN_POINT('Ctrl Pts',(15.8951436301805,-10.9780189825879,
27.369653330522));
#248587=CARTESIAN_POINT('Ctrl Pts',(15.9914083891542,-10.832956567079,27.3683544903591));
#248588=CARTESIAN_POINT('Ctrl Pts',(16.0884541036532,-10.6825981021729,
27.3670120137028));
#248589=CARTESIAN_POINT('Ctrl Pts',(16.1859209870468,-10.526789229352,27.3656240678063));
#248590=CARTESIAN_POINT('Ctrl Pts',(16.2967401308902,-10.3496356640789,
27.3640459833268));
#248591=CARTESIAN_POINT('Ctrl Pts',(16.4080749030963,-10.1654815488441,
27.3624075963161));
#248592=CARTESIAN_POINT('Ctrl Pts',(16.5193554841609,-9.97411336080844,
27.3607010354145));
#248593=CARTESIAN_POINT('Ctrl Pts',(16.6337149776443,-9.77745039550748,
27.3589472573658));
#248594=CARTESIAN_POINT('Ctrl Pts',(16.7480176975146,-9.57316816644385,
27.3571214740735));
#248595=CARTESIAN_POINT('Ctrl Pts',(16.8615901766637,-9.36105668246768,
27.3552153159375));
#248596=CARTESIAN_POINT('Ctrl Pts',(16.9670973838124,-9.1640081505862,27.353444522319));
#248597=CARTESIAN_POINT('Ctrl Pts',(17.0719739835404,-8.960202817872,27.3516043613477));
#248598=CARTESIAN_POINT('Ctrl Pts',(17.1756343403443,-8.74949385385414,
27.3496883324535));
#248599=CARTESIAN_POINT('Ctrl Pts',(17.2776876623215,-8.5420514871538,27.3478020075392));
#248600=CARTESIAN_POINT('Ctrl Pts',(17.3785622104899,-8.32791766591886,
27.3458421444213));
#248601=CARTESIAN_POINT('Ctrl Pts',(17.4776550379647,-8.10697608011516,
27.3438028048111));
#248602=CARTESIAN_POINT('Ctrl Pts',(17.574599818533,-7.89082387112092,27.3418076722062));
#248603=CARTESIAN_POINT('Ctrl Pts',(17.6698392900347,-7.66815567618631,
27.3397364674731));
#248604=CARTESIAN_POINT('Ctrl Pts',(17.7627659776901,-7.43888831162874,
27.3375839459256));
#248605=CARTESIAN_POINT('Ctrl Pts',(17.7899424268641,-7.37183897373282,
27.3369544400871));
#248606=CARTESIAN_POINT('Ctrl Pts',(17.8169207848179,-7.30422540681156,
27.3363179817542));
#248607=CARTESIAN_POINT('Ctrl Pts',(17.8436851403766,-7.23604599114879,
27.3356744457753));
#248608=CARTESIAN_POINT('Ctrl Pts',(17.9325782122316,-7.00960012428491,
27.3335370548756));
#248609=CARTESIAN_POINT('Ctrl Pts',(18.0191081371004,-6.77694555713805,
27.3313466360704));
#248610=CARTESIAN_POINT('Ctrl Pts',(18.1026680038988,-6.53804006270249,
27.3290999024893));
#248611=CARTESIAN_POINT('Ctrl Pts',(18.1850312536227,-6.30255580868738,
27.3268853432028));
#248612=CARTESIAN_POINT('Ctrl Pts',(18.2645089562397,-6.06099821840059,
27.3246160675662));
#248613=CARTESIAN_POINT('Ctrl Pts',(18.3404790242266,-5.81335592471791,
27.3222893077285));
#248614=CARTESIAN_POINT('Ctrl Pts',(18.4148957948456,-5.57077696891499,
27.3200101212314));
#248615=CARTESIAN_POINT('Ctrl Pts',(18.4859469112215,-5.32235947074996,
27.3176757747846));
#248616=CARTESIAN_POINT('Ctrl Pts',(18.5530077428595,-5.06812279239736,
27.3152840722969));
#248617=CARTESIAN_POINT('Ctrl Pts',(18.5813927998193,-4.96051120423095,
27.3142717285832));
#248618=CARTESIAN_POINT('Ctrl Pts',(18.6090624591539,-4.85185743341365,
27.313249114191));
#248619=CARTESIAN_POINT('Ctrl Pts',(18.6359671195098,-4.74216469734415,
27.3122160867869));
#248620=CARTESIAN_POINT('Ctrl Pts',(18.7011199548992,-4.47653068888539,
27.3097144880483));
#248621=CARTESIAN_POINT('Ctrl Pts',(18.7617878375824,-4.20480061727627,
27.3071517854726));
#248622=CARTESIAN_POINT('Ctrl Pts',(18.8173638668669,-3.92708139409628,
27.3045263441247));
#248623=CARTESIAN_POINT('Ctrl Pts',(18.8717222116513,-3.65544706754914,
27.3019584268439));
#248624=CARTESIAN_POINT('Ctrl Pts',(18.9212093394955,-3.37808304898367,
27.2993304874098));
#248625=CARTESIAN_POINT('Ctrl Pts',(18.9652365830901,-3.09513465845874,
27.2966415570012));
#248626=CARTESIAN_POINT('Ctrl Pts',(18.9836375164074,-2.97687800550466,
27.2955177339974));
#248627=CARTESIAN_POINT('Ctrl Pts',(19.0010844816911,-2.85764645096711,
27.294383264306));
#248628=CARTESIAN_POINT('Ctrl Pts',(19.0175334179914,-2.73745310076555,
27.2932381088645));
#248629=CARTESIAN_POINT('Ctrl Pts',(19.055072537617,-2.46315253390456,27.2906246798668));
#248630=CARTESIAN_POINT('Ctrl Pts',(19.0874082617566,-2.18388265914153,
27.2879512252855));
#248631=CARTESIAN_POINT('Ctrl Pts',(19.1140103766299,-1.89983186122378,
27.2852209202207));
#248632=CARTESIAN_POINT('Ctrl Pts',(19.140711731837,-1.61472139958526,27.2824804296355));
#248633=CARTESIAN_POINT('Ctrl Pts',(19.1616367118532,-1.32479396885875,
27.2796826513977));
#248634=CARTESIAN_POINT('Ctrl Pts',(19.1762280670048,-1.03028556356119,
27.2768321082147));
#248635=CARTESIAN_POINT('Ctrl Pts',(19.1905882764541,-0.740442547560456,
27.2740267212766));
#248636=CARTESIAN_POINT('Ctrl Pts',(19.1988139290813,-0.446162422242962,
27.2711702268235));
#248637=CARTESIAN_POINT('Ctrl Pts',(19.2003555718203,-0.147717298748286,
27.268267704748));
#248638=CARTESIAN_POINT('Ctrl Pts',(19.2018626723803,0.144040837777797,
27.2654302168303));
#248639=CARTESIAN_POINT('Ctrl Pts',(19.1969819071806,0.439779478217074,
27.2625487408261));
#248640=CARTESIAN_POINT('Ctrl Pts',(19.1851826100491,0.73919773979351,27.259628769319));
#248641=CARTESIAN_POINT('Ctrl Pts',(19.1735325601484,1.03482871252829,27.2567457320171));
#248642=CARTESIAN_POINT('Ctrl Pts',(19.1551378992197,1.33404693681285,27.2538251659054));
#248643=CARTESIAN_POINT('Ctrl Pts',(19.1294708653638,1.63651532683796,27.2508731026765));
#248644=CARTESIAN_POINT('Ctrl Pts',(19.1042631641531,1.93357079667734,27.2479738690429));
#248645=CARTESIAN_POINT('Ctrl Pts',(19.0720410428765,2.23376122155098,27.2450442553885));
#248646=CARTESIAN_POINT('Ctrl Pts',(19.0322881335995,2.5367197682653,27.2420907057599));
#248647=CARTESIAN_POINT('Ctrl Pts',(19.0174120044363,2.65009135676003,27.2409854436152));
#248648=CARTESIAN_POINT('Ctrl Pts',(19.0014811215053,2.76385009461601,27.2398768369972));
#248649=CARTESIAN_POINT('Ctrl Pts',(18.984467820215,2.87797496570837,27.2387652506771));
#248650=CARTESIAN_POINT('',(-13.6061411233367,14.1175457598719,27.631941998959));
#248651=CARTESIAN_POINT('Ctrl Pts',(-13.6061411233368,14.1175457598718,
27.631941998959));
#248652=CARTESIAN_POINT('Ctrl Pts',(-13.1463927786351,14.54747874005,27.6224656442119));
#248653=CARTESIAN_POINT('Ctrl Pts',(-12.6633145345661,14.9577935567521,
27.6131549705763));
#248654=CARTESIAN_POINT('Ctrl Pts',(-11.6424923703618,15.7427507293763,
27.5941572944854));
#248655=CARTESIAN_POINT('Ctrl Pts',(-11.1038083418586,16.1152885023391,
27.5843519166113));
#248656=CARTESIAN_POINT('Ctrl Pts',(-9.42275872871168,17.157173892121,27.5546586305521));
#248657=CARTESIAN_POINT('Ctrl Pts',(-8.22920527549956,17.7391455637314,
27.5351969034904));
#248658=CARTESIAN_POINT('Ctrl Pts',(-5.75990263567271,18.6494393272156,
27.4997240573596));
#248659=CARTESIAN_POINT('Ctrl Pts',(-4.4877128568321,18.9793824376108,27.4837696231056));
#248660=CARTESIAN_POINT('Ctrl Pts',(-1.90192340464955,19.3771399442109,
27.4513208175446));
#248661=CARTESIAN_POINT('Ctrl Pts',(-0.593957670724008,19.4438058135589,
27.4341816060107));
#248662=CARTESIAN_POINT('Ctrl Pts',(0.707691300353754,19.3806000933378,
27.4185166216658));
#248663=CARTESIAN_POINT('',(-13.6255921792261,14.0992233778146,27.6331057576088));
#248664=CARTESIAN_POINT('Ctrl Pts',(-13.625654204542,14.0992732189544,27.632344486309));
#248665=CARTESIAN_POINT('Ctrl Pts',(-13.6224034506405,14.1023214621645,
27.6322773872324));
#248666=CARTESIAN_POINT('Ctrl Pts',(-13.6191516592344,14.1053685989027,
27.6322102904458));
#248667=CARTESIAN_POINT('Ctrl Pts',(-13.6126470108177,14.1114597139948,
27.6320761221237));
#248668=CARTESIAN_POINT('Ctrl Pts',(-13.6094079882172,14.1144907560419,
27.6320093357333));
#248669=CARTESIAN_POINT('Ctrl Pts',(-13.6061411233366,14.117545759872,27.631941998959));
#248670=CARTESIAN_POINT('',(-12.435233391035,15.1598363241649,34.8450272329597));
#248671=CARTESIAN_POINT('Ctrl Pts',(-13.6255921792261,14.0992233778146,
27.6331057576088));
#248672=CARTESIAN_POINT('Ctrl Pts',(-14.0391045692373,13.6995708618145,
27.6506131300077));
#248673=CARTESIAN_POINT('Ctrl Pts',(-14.4352477256104,13.2819918040697,
27.6677685194596));
#248674=CARTESIAN_POINT('Ctrl Pts',(-14.8120922320522,12.8476596368217,
27.6847033103051));
#248675=CARTESIAN_POINT('Ctrl Pts',(-14.8387949673679,12.8168833970123,
27.6859032886247));
#248676=CARTESIAN_POINT('Ctrl Pts',(-14.8654007907927,12.7860230569455,
27.6871021593265));
#248677=CARTESIAN_POINT('Ctrl Pts',(-14.8919090096729,12.7550790418121,
27.6882999691545));
#248678=CARTESIAN_POINT('Ctrl Pts',(-15.2674338219411,12.3167151696007,
27.7052685671888));
#248679=CARTESIAN_POINT('Ctrl Pts',(-15.6233728965783,11.8615551214201,
27.7220242631284));
#248680=CARTESIAN_POINT('Ctrl Pts',(-15.9585984158451,11.3915495448114,
27.7386999488891));
#248681=CARTESIAN_POINT('Ctrl Pts',(-16.0055013970916,11.3257888509548,
27.7410331226231));
#248682=CARTESIAN_POINT('Ctrl Pts',(-16.0519988499778,11.2597376138153,
27.7433647300677));
#248683=CARTESIAN_POINT('Ctrl Pts',(-16.0980876515774,11.1934012500777,
27.7456951352124));
#248684=CARTESIAN_POINT('Ctrl Pts',(-16.4276828002955,10.7190095776397,
27.7623605767852));
#248685=CARTESIAN_POINT('Ctrl Pts',(-16.7363798508921,10.2300319137404,
27.7789642176589));
#248686=CARTESIAN_POINT('Ctrl Pts',(-17.0230283717731,9.72847781174027,
27.7956393075818));
#248687=CARTESIAN_POINT('Ctrl Pts',(-17.3098321498203,9.22665205346803,
27.8123234292178));
#248688=CARTESIAN_POINT('Ctrl Pts',(-17.5745627673129,8.71223615112364,
27.8290791306113));
#248689=CARTESIAN_POINT('Ctrl Pts',(-17.8160621810508,8.18729467380612,
27.8460403789188));
#248690=CARTESIAN_POINT('Ctrl Pts',(-17.8664798949226,8.07770289967637,
27.8495813703889));
#248691=CARTESIAN_POINT('Ctrl Pts',(-17.9158850856784,7.96765255262432,
27.8531313201132));
#248692=CARTESIAN_POINT('Ctrl Pts',(-17.9642672301985,7.85716270500459,
27.8566914444756));
#248693=CARTESIAN_POINT('Ctrl Pts',(-18.2259100228263,7.25965152448617,
27.8759440197706));
#248694=CARTESIAN_POINT('Ctrl Pts',(-18.4580882604581,6.64898680263567,
27.8952283002578));
#248695=CARTESIAN_POINT('Ctrl Pts',(-18.6592600438434,6.02822250462481,
27.9145186006571));
#248696=CARTESIAN_POINT('Ctrl Pts',(-18.8604318272287,5.40745820661396,
27.9338089010565));
#248697=CARTESIAN_POINT('Ctrl Pts',(-19.0305968974892,4.77659519117642,
27.9531052211676));
#248698=CARTESIAN_POINT('Ctrl Pts',(-19.1682638261851,4.13870287657393,
27.9723818964929));
#248699=CARTESIAN_POINT('Ctrl Pts',(-19.3055141648253,3.50274087012478,
27.9916002392083));
#248700=CARTESIAN_POINT('Ctrl Pts',(-19.4104627242302,2.85979290779762,
28.0107990581283));
#248701=CARTESIAN_POINT('Ctrl Pts',(-19.4832421613254,2.21324596935593,
28.0299529260529));
#248702=CARTESIAN_POINT('Ctrl Pts',(-19.5497719396282,1.62221880298002,
28.0474620280399));
#248703=CARTESIAN_POINT('Ctrl Pts',(-19.5894209116536,1.02818474497318,
28.0649335704497));
#248704=CARTESIAN_POINT('Ctrl Pts',(-19.6023277718851,0.433723501596595,
28.0823480968819));
#248705=CARTESIAN_POINT('Ctrl Pts',(-19.6159934219698,-0.195685912867031,
28.1007864173056));
#248706=CARTESIAN_POINT('Ctrl Pts',(-19.5993801206899,-0.8258941845585,
28.1194572895101));
#248707=CARTESIAN_POINT('Ctrl Pts',(-19.5527054986375,-1.45386808778889,
28.1382366212421));
#248708=CARTESIAN_POINT('Ctrl Pts',(-19.506016823101,-2.08203107067126,
28.1570216073325));
#248709=CARTESIAN_POINT('Ctrl Pts',(-19.4292494687093,-2.70795810310827,
28.1759150482808));
#248710=CARTESIAN_POINT('Ctrl Pts',(-19.3226371154106,-3.32866278196678,
28.1947928454953));
#248711=CARTESIAN_POINT('Ctrl Pts',(-19.2852434720246,-3.54637122466687,
28.2014141196264));
#248712=CARTESIAN_POINT('Ctrl Pts',(-19.2441783453567,-3.76343766739816,
28.2080334743903));
#248713=CARTESIAN_POINT('Ctrl Pts',(-19.1994520070868,-3.97973475881867,
28.2146455726127));
#248714=CARTESIAN_POINT('Ctrl Pts',(-19.0954314116614,-4.48277956661307,
28.230023410833));
#248715=CARTESIAN_POINT('Ctrl Pts',(-18.97160784816,-4.9816614586433,28.2453621221567));
#248716=CARTESIAN_POINT('Ctrl Pts',(-18.8281096833641,-5.47479493670525,
28.2605945048722));
#248717=CARTESIAN_POINT('Ctrl Pts',(-18.6727875108569,-6.00856178492568,
28.277082010334));
#248718=CARTESIAN_POINT('Ctrl Pts',(-18.4944153607205,-6.53559356425106,
28.2934449426739));
#248719=CARTESIAN_POINT('Ctrl Pts',(-18.294108738176,-7.05418977602135,
28.3095980818657));
#248720=CARTESIAN_POINT('Ctrl Pts',(-18.0227287488753,-7.75679577383492,
28.3314827239478));
#248721=CARTESIAN_POINT('Ctrl Pts',(-17.7105037332779,-8.44365927854248,
28.3535742988558));
#248722=CARTESIAN_POINT('Ctrl Pts',(-17.3600931792662,-9.11048285972401,
28.3757875241231));
#248723=CARTESIAN_POINT('Ctrl Pts',(-17.0083055212875,-9.77992703948174,
28.3980880467629));
#248724=CARTESIAN_POINT('Ctrl Pts',(-16.6180320955309,-10.4291743118459,
28.420511177806));
#248725=CARTESIAN_POINT('Ctrl Pts',(-16.1919207049567,-11.0539064418186,
28.4429706253561));
#248726=CARTESIAN_POINT('Ctrl Pts',(-15.7681338802889,-11.6752304699614,
28.4653075498588));
#248727=CARTESIAN_POINT('Ctrl Pts',(-15.3088993583019,-12.2723071276717,
28.4876803957143));
#248728=CARTESIAN_POINT('Ctrl Pts',(-14.8167732322673,-12.8409041150623,
28.5100042755804));
#248729=CARTESIAN_POINT('Ctrl Pts',(-14.6282403983244,-13.0587328295586,
28.5185565228868));
#248730=CARTESIAN_POINT('Ctrl Pts',(-14.4348797093524,-13.2723818201177,
28.5271015837221));
#248731=CARTESIAN_POINT('Ctrl Pts',(-14.2368328418977,-13.4816132240949,
28.5356346852707));
#248732=CARTESIAN_POINT('Ctrl Pts',(-14.1450148618607,-13.5786165502289,
28.5395907798947));
#248733=CARTESIAN_POINT('Ctrl Pts',(-14.0521994741323,-13.674669967462,
28.5435376978462));
#248734=CARTESIAN_POINT('Ctrl Pts',(-13.9583997694283,-13.769749012903,
28.5474764817633));
#248735=CARTESIAN_POINT('Ctrl Pts',(-13.4990421662673,-14.2353718265618,
28.5667655652978));
#248736=CARTESIAN_POINT('Ctrl Pts',(-13.0160759637961,-14.6776302627926,
28.5858595723669));
#248737=CARTESIAN_POINT('Ctrl Pts',(-12.5122078621968,-15.0947621466037,
28.6048809595019));
#248738=CARTESIAN_POINT('Ctrl Pts',(-12.058336464027,-15.4705037955107,
28.622014934736));
#248739=CARTESIAN_POINT('Ctrl Pts',(-11.5875052821495,-15.8258569639591,
28.6390899865765));
#248740=CARTESIAN_POINT('Ctrl Pts',(-11.101714095675,-16.1595045197384,
28.6561956164182));
#248741=CARTESIAN_POINT('Ctrl Pts',(-10.562996878656,-16.5295023453866,
28.6751648722636));
#248742=CARTESIAN_POINT('Ctrl Pts',(-10.0058811592092,-16.8728071422501,
28.6941715554346));
#248743=CARTESIAN_POINT('Ctrl Pts',(-9.43313234686863,-17.187591661594,
28.7133380107039));
#248744=CARTESIAN_POINT('Ctrl Pts',(-8.97803859494934,-17.4377125957062,
28.7285672592882));
#248745=CARTESIAN_POINT('Ctrl Pts',(-8.51307554042869,-17.6698263642723,
28.7438974172852));
#248746=CARTESIAN_POINT('Ctrl Pts',(-8.03965145510463,-17.8830057073967,
28.7593896688293));
#248747=CARTESIAN_POINT('Ctrl Pts',(-7.46082121686477,-18.1436486569079,
28.7783312139051));
#248748=CARTESIAN_POINT('Ctrl Pts',(-6.86941257860983,-18.3765040786109,
28.7970536807667));
#248749=CARTESIAN_POINT('Ctrl Pts',(-6.26799415173702,-18.5798626077569,
28.8156535008326));
#248750=CARTESIAN_POINT('Ctrl Pts',(-6.08976990544358,-18.640125843742,
28.8211653687175));
#248751=CARTESIAN_POINT('Ctrl Pts',(-5.91066697445383,-18.6977987643671,
28.8266664611815));
#248752=CARTESIAN_POINT('Ctrl Pts',(-5.73075307596684,-18.7528369985263,
28.8321592800489));
#248753=CARTESIAN_POINT('Ctrl Pts',(-5.12477852182983,-18.938213279545,
28.8506598433298));
#248754=CARTESIAN_POINT('Ctrl Pts',(-4.50960038807205,-19.093699244922,
28.8690665249041));
#248755=CARTESIAN_POINT('Ctrl Pts',(-3.88827053783412,-19.2190240840246,
28.887475027625));
#248756=CARTESIAN_POINT('Ctrl Pts',(-3.26547290291645,-19.3446449814588,
28.9059270172606));
#248757=CARTESIAN_POINT('Ctrl Pts',(-2.63649486960403,-19.4399613893698,
28.9243808383233));
#248758=CARTESIAN_POINT('Ctrl Pts',(-2.00445545082618,-19.5047264017496,
28.9429332382239));
#248759=CARTESIAN_POINT('Ctrl Pts',(-1.54869616686828,-19.5514280073627,
28.9563112463721));
#248760=CARTESIAN_POINT('Ctrl Pts',(-1.09134602701268,-19.5822441570697,
28.9697405298728));
#248761=CARTESIAN_POINT('Ctrl Pts',(-0.63358700062471,-19.5970935617791,
28.9832573723658));
#248762=CARTESIAN_POINT('Ctrl Pts',(0.0273932677596638,-19.618535331235,
29.0027749911645));
#248763=CARTESIAN_POINT('Ctrl Pts',(0.689666894993274,-19.6068089384226,
29.0223856972209));
#248764=CARTESIAN_POINT('Ctrl Pts',(1.34968244998173,-19.5617633705809,
29.0420248770849));
#248765=CARTESIAN_POINT('Ctrl Pts',(2.00924414253505,-19.5167487785109,
29.0616505519855));
#248766=CARTESIAN_POINT('Ctrl Pts',(2.66655007333372,-19.438461218977,29.0813046534697));
#248767=CARTESIAN_POINT('Ctrl Pts',(3.31807875752095,-19.3267964798075,
29.1009228158172));
#248768=CARTESIAN_POINT('Ctrl Pts',(3.50501542840634,-19.2947576224213,
29.1065516607893));
#248769=CARTESIAN_POINT('Ctrl Pts',(3.69147668141432,-19.2599713225341,
29.1121775481046));
#248770=CARTESIAN_POINT('Ctrl Pts',(3.87737981908956,-19.2224357526942,
29.1177989593975));
#248771=CARTESIAN_POINT('Ctrl Pts',(4.52697419512666,-19.0912766158758,
29.1374416464813));
#248772=CARTESIAN_POINT('Ctrl Pts',(5.16975092445521,-18.9265467551201,
29.1570296899118));
#248773=CARTESIAN_POINT('Ctrl Pts',(5.80254122536669,-18.7298469596457,
29.1764982920662));
#248774=CARTESIAN_POINT('Ctrl Pts',(6.1610480321791,-18.6184068578069,29.1875282120593));
#248775=CARTESIAN_POINT('Ctrl Pts',(6.51635014087502,-18.4967057343821,
29.1985197937576));
#248776=CARTESIAN_POINT('Ctrl Pts',(6.86787761265775,-18.3650386259498,
29.2094612095386));
#248777=CARTESIAN_POINT('Ctrl Pts',(7.45411270614901,-18.1454601126972,
29.2277079823178));
#248778=CARTESIAN_POINT('Ctrl Pts',(8.02991701339859,-17.8976900023831,
29.2462135236032));
#248779=CARTESIAN_POINT('Ctrl Pts',(8.5926613657123,-17.6231246831235,29.2648504253873));
#248780=CARTESIAN_POINT('Ctrl Pts',(9.1563187838679,-17.3481138752271,29.2835175659793));
#248781=CARTESIAN_POINT('Ctrl Pts',(9.70687402153099,-17.0462215685555,
29.3023164050819));
#248782=CARTESIAN_POINT('Ctrl Pts',(10.2417357210314,-16.7188385201833,
29.3211188195071));
#248783=CARTESIAN_POINT('Ctrl Pts',(10.3354651299097,-16.6614677650342,
29.3244137632116));
#248784=CARTESIAN_POINT('Ctrl Pts',(10.4287127231128,-16.603314162255,29.3277088180201));
#248785=CARTESIAN_POINT('Ctrl Pts',(10.5214647064907,-16.5443851304986,
29.3310032963138));
#248786=CARTESIAN_POINT('Ctrl Pts',(11.0503535737436,-16.2083609537758,
29.3497890174325));
#248787=CARTESIAN_POINT('Ctrl Pts',(11.5631244307092,-15.8471264098904,
29.3685562101742));
#248788=CARTESIAN_POINT('Ctrl Pts',(12.0572453359195,-15.4620401049871,
29.3871773691298));
#248789=CARTESIAN_POINT('Ctrl Pts',(12.2240756891117,-15.3320231727362,
29.3934644427846));
#248790=CARTESIAN_POINT('Ctrl Pts',(12.3887804007898,-15.1992870062832,
29.3997348693992));
#248791=CARTESIAN_POINT('Ctrl Pts',(12.5512630351327,-15.0638830122646,
29.4059837415434));
#248792=CARTESIAN_POINT('Ctrl Pts',(12.8191181518739,-14.8406674497414,
29.4162851031903));
#248793=CARTESIAN_POINT('Ctrl Pts',(13.0809343870268,-14.610202009507,29.4265278883469));
#248794=CARTESIAN_POINT('Ctrl Pts',(13.3364398912792,-14.3729030337828,
29.4366901116767));
#248795=CARTESIAN_POINT('Ctrl Pts',(13.9470296665617,-13.8058219891447,
29.4609751057612));
#248796=CARTESIAN_POINT('Ctrl Pts',(14.521032461707,-13.1994096277909,29.4853517516617));
#248797=CARTESIAN_POINT('Ctrl Pts',(15.0545141614421,-12.5591793312259,
29.5098191849037));
#248798=CARTESIAN_POINT('Ctrl Pts',(15.6038720602949,-11.899896040576,29.5350147590402));
#248799=CARTESIAN_POINT('Ctrl Pts',(16.1102621668181,-11.2047512548979,
29.5603066045115));
#248800=CARTESIAN_POINT('Ctrl Pts',(16.5693516973434,-10.4797223129924,
29.5856937773444));
#248801=CARTESIAN_POINT('Ctrl Pts',(17.0284412278687,-9.7546933710869,29.6110809501773));
#248802=CARTESIAN_POINT('Ctrl Pts',(17.4402310227461,-8.9997792159631,29.6365634503718));
#248803=CARTESIAN_POINT('Ctrl Pts',(17.8003384567669,-8.22092912147255,
29.6621403339546));
#248804=CARTESIAN_POINT('Ctrl Pts',(17.9433662673159,-7.91158470578803,
29.672298984718));
#248805=CARTESIAN_POINT('Ctrl Pts',(18.0783176831871,-7.59853007201583,
29.682380904445));
#248806=CARTESIAN_POINT('Ctrl Pts',(18.204900898902,-7.28212741703797,29.6924063250058));
#248807=CARTESIAN_POINT('Ctrl Pts',(18.4380467510174,-6.69936479570773,
29.7108715315204));
#248808=CARTESIAN_POINT('Ctrl Pts',(18.6428055930321,-6.10524153367206,
29.7291450719919));
#248809=CARTESIAN_POINT('Ctrl Pts',(18.8186693725409,-5.50259025372766,
29.7473533591289));
#248810=CARTESIAN_POINT('Ctrl Pts',(18.9195202035586,-5.15699389178182,
29.7577950822302));
#248811=CARTESIAN_POINT('Ctrl Pts',(19.0108683129254,-4.80859392392869,
29.7682153463618));
#248812=CARTESIAN_POINT('Ctrl Pts',(19.0926157228537,-4.45793196965334,
29.7786379911791));
#248813=CARTESIAN_POINT('Ctrl Pts',(19.2352076454516,-3.8462726854523,29.7968181997551));
#248814=CARTESIAN_POINT('Ctrl Pts',(19.3485882923883,-3.22772814459319,
29.8150054066774));
#248815=CARTESIAN_POINT('Ctrl Pts',(19.4322345025839,-2.60521372228465,
29.8333264327391));
#248816=CARTESIAN_POINT('Ctrl Pts',(19.5112353361509,-2.01727126613722,
29.8506299821444));
#248817=CARTESIAN_POINT('Ctrl Pts',(19.5637121150635,-1.42578810072195,
29.8680529723823));
#248818=CARTESIAN_POINT('Ctrl Pts',(19.5892292247935,-0.833262793629392,
29.885702134156));
#248819=CARTESIAN_POINT('Ctrl Pts',(19.6174239869197,-0.178560507045839,
29.9052033207403));
#248820=CARTESIAN_POINT('Ctrl Pts',(19.6131866791518,0.477665271671235,
29.9245488699512));
#248821=CARTESIAN_POINT('Ctrl Pts',(19.5759597923155,1.13203981149929,29.9438018426244));
#248822=CARTESIAN_POINT('Ctrl Pts',(19.5546717597855,1.50624103202856,29.9548115708988));
#248823=CARTESIAN_POINT('Ctrl Pts',(19.5225965232294,1.87983615352942,29.9657910156453));
#248824=CARTESIAN_POINT('Ctrl Pts',(19.4796356833816,2.25218916052487,29.9767519337077));
#248825=CARTESIAN_POINT('Ctrl Pts',(19.4047501812419,2.9012416930375,29.995858027907));
#248826=CARTESIAN_POINT('Ctrl Pts',(19.2967866648186,3.54652110217232,30.0149078165344));
#248827=CARTESIAN_POINT('Ctrl Pts',(19.1568689662047,4.18482590875319,30.033963642002));
#248828=CARTESIAN_POINT('Ctrl Pts',(19.016668478849,4.82442079811053,30.0530579813458));
#248829=CARTESIAN_POINT('Ctrl Pts',(18.844384315632,5.45701203121901,30.072158384933));
#248830=CARTESIAN_POINT('Ctrl Pts',(18.641197352246,6.07936510470736,30.0913277531915));
#248831=CARTESIAN_POINT('Ctrl Pts',(18.5754307689653,6.28080536719054,30.0975324025105));
#248832=CARTESIAN_POINT('Ctrl Pts',(18.5064270376715,6.48117296981471,30.1037442779455));
#248833=CARTESIAN_POINT('Ctrl Pts',(18.4342273728761,6.68035815820855,30.1099655134554));
#248834=CARTESIAN_POINT('Ctrl Pts',(18.2152852261002,7.28437803664542,30.128831122624));
#248835=CARTESIAN_POINT('Ctrl Pts',(17.9667313483249,7.87788613853467,30.1478727058387));
#248836=CARTESIAN_POINT('Ctrl Pts',(17.6897848256873,8.45785900263489,30.1669898553013));
#248837=CARTESIAN_POINT('Ctrl Pts',(17.4130332871881,9.0374235369675,30.186093545339));
#248838=CARTESIAN_POINT('Ctrl Pts',(17.1079298617552,9.60347158253125,30.2052726577491));
#248839=CARTESIAN_POINT('Ctrl Pts',(16.7757102073137,10.1530342612875,30.2244271133013));
#248840=CARTESIAN_POINT('Ctrl Pts',(16.550901514893,10.524916133906,30.2373886827002));
#248841=CARTESIAN_POINT('Ctrl Pts',(16.3136765485049,10.8892502895253,30.2503389704636));
#248842=CARTESIAN_POINT('Ctrl Pts',(16.0644203743218,11.2451301852782,30.2632470521134));
#248843=CARTESIAN_POINT('Ctrl Pts',(15.6957527547919,11.7715018767149,30.2823390234562));
#248844=CARTESIAN_POINT('Ctrl Pts',(15.3007657720258,12.2793763046285,30.3013386965107));
#248845=CARTESIAN_POINT('Ctrl Pts',(14.8819651818169,12.7667476219851,30.3201459566861));
#248846=CARTESIAN_POINT('Ctrl Pts',(14.7592700204557,12.9095318105079,30.3256558816383));
#248847=CARTESIAN_POINT('Ctrl Pts',(14.6345308677713,13.0505565475476,30.3311492886863));
#248848=CARTESIAN_POINT('Ctrl Pts',(14.5078105208323,13.1897722166786,30.3366236478171));
#248849=CARTESIAN_POINT('Ctrl Pts',(14.0715618353174,13.6690374185854,30.3554697292278));
#248850=CARTESIAN_POINT('Ctrl Pts',(13.6113634916539,14.1266097009336,30.3745746078647));
#248851=CARTESIAN_POINT('Ctrl Pts',(13.1297753480854,14.5604515634002,30.3938170194548));
#248852=CARTESIAN_POINT('Ctrl Pts',(12.6556501864616,14.987570349251,30.4127612389649));
#248853=CARTESIAN_POINT('Ctrl Pts',(12.160793373581,15.3916891580803,30.4318386762726));
#248854=CARTESIAN_POINT('Ctrl Pts',(11.6476107060055,15.7708966230015,30.450933391133));
#248855=CARTESIAN_POINT('Ctrl Pts',(11.1263247261971,16.15609189048,30.4703296174168));
#248856=CARTESIAN_POINT('Ctrl Pts',(10.5861302259277,16.5155837488899,30.4897438909438));
#248857=CARTESIAN_POINT('Ctrl Pts',(10.0295034302383,16.8473930961613,30.509054983561));
#248858=CARTESIAN_POINT('Ctrl Pts',(9.62237171801079,17.0900873191735,30.5231796327211));
#248859=CARTESIAN_POINT('Ctrl Pts',(9.20644802348139,17.3179723843759,30.5372490816371));
#248860=CARTESIAN_POINT('Ctrl Pts',(8.7826841497635,17.5302782192948,30.5512158934466));
#248861=CARTESIAN_POINT('Ctrl Pts',(8.65622163666572,17.5936359784015,30.5553839649387));
#248862=CARTESIAN_POINT('Ctrl Pts',(8.52906078649693,17.6556062854022,30.559542895716));
#248863=CARTESIAN_POINT('Ctrl Pts',(8.4012339951615,17.7161833865866,30.5636914250267));
#248864=CARTESIAN_POINT('Ctrl Pts',(7.71094196743085,18.0433126962859,30.5860943710767));
#248865=CARTESIAN_POINT('Ctrl Pts',(7.00134258675006,18.3294899135662,30.6084156773821));
#248866=CARTESIAN_POINT('Ctrl Pts',(6.27748136314702,18.5735644220234,30.6307427969798));
#248867=CARTESIAN_POINT('Ctrl Pts',(5.55061927307212,18.818650774996,30.6531624767291));
#248868=CARTESIAN_POINT('Ctrl Pts',(4.80937585894598,19.021283995518,30.6755880180702));
#248869=CARTESIAN_POINT('Ctrl Pts',(4.05888359283094,19.1802523735325,30.698107966201));
#248870=CARTESIAN_POINT('Ctrl Pts',(3.31294691385379,19.338255792505,30.7204912152734));
#248871=CARTESIAN_POINT('Ctrl Pts',(2.55787259715721,19.4531221481159,30.7429677284906));
#248872=CARTESIAN_POINT('Ctrl Pts',(1.79873658227317,19.5236256614328,30.7656244483754));
#248873=CARTESIAN_POINT('Ctrl Pts',(1.54366537176349,19.5473149821004,30.7732371513085));
#248874=CARTESIAN_POINT('Ctrl Pts',(1.28813595780293,19.5659956017949,30.7808701990944));
#248875=CARTESIAN_POINT('Ctrl Pts',(1.03234201933153,19.5796203222053,30.7885268897872));
#248876=CARTESIAN_POINT('Ctrl Pts',(0.48508346959795,19.6087697413703,30.804908002918));
#248877=CARTESIAN_POINT('Ctrl Pts',(-0.0633691784641536,19.6151131622492,
30.8210848281579));
#248878=CARTESIAN_POINT('Ctrl Pts',(-0.611129306202521,19.5981341574854,
30.8371388702545));
#248879=CARTESIAN_POINT('Ctrl Pts',(-1.23470253524762,19.5788051623828,
30.8554148826227));
#248880=CARTESIAN_POINT('Ctrl Pts',(-1.85737909482379,19.5292501549961,
30.8735317720344));
#248881=CARTESIAN_POINT('Ctrl Pts',(-2.47637128113994,19.4501254933739,
30.8916097854325));
#248882=CARTESIAN_POINT('Ctrl Pts',(-2.53955336027794,19.4420490414527,
30.8934550534317));
#248883=CARTESIAN_POINT('Ctrl Pts',(-2.60269701018048,19.4336645234982,
30.8952999163898));
#248884=CARTESIAN_POINT('Ctrl Pts',(-2.66579923755812,19.4249726480432,
30.8971445021859));
#248885=CARTESIAN_POINT('Ctrl Pts',(-3.31672288496952,19.3353126232058,
30.9161721112618));
#248886=CARTESIAN_POINT('Ctrl Pts',(-3.96324336332019,19.2129446170404,
30.9351699531331));
#248887=CARTESIAN_POINT('Ctrl Pts',(-4.60204450429042,19.0586634591082,
30.9542786375469));
#248888=CARTESIAN_POINT('Ctrl Pts',(-5.20886441545964,18.9121063029809,
30.9724306561249));
#248889=CARTESIAN_POINT('Ctrl Pts',(-5.80871767005409,18.7367510718804,
30.9906827678175));
#248890=CARTESIAN_POINT('Ctrl Pts',(-6.39872044127881,18.5333128790388,
31.0091556425077));
#248891=CARTESIAN_POINT('Ctrl Pts',(-6.4298153573527,18.5225910759539,31.0101292184232));
#248892=CARTESIAN_POINT('Ctrl Pts',(-6.46088290449771,18.5117912783057,
31.0111034073867));
#248893=CARTESIAN_POINT('Ctrl Pts',(-6.4919226579053,18.5009135938037,31.0120782269982));
#248894=CARTESIAN_POINT('Ctrl Pts',(-7.12570944715182,18.278807037595,31.0319826309925));
#248895=CARTESIAN_POINT('Ctrl Pts',(-7.74838927692036,18.0244394121665,
31.0518240149959));
#248896=CARTESIAN_POINT('Ctrl Pts',(-8.35638502046125,17.7387703312143,
31.0716163450613));
#248897=CARTESIAN_POINT('Ctrl Pts',(-8.86839799041436,17.4981991165043,
31.0882841092796));
#248898=CARTESIAN_POINT('Ctrl Pts',(-9.36999679908552,17.2354302656081,
31.1049170810235));
#248899=CARTESIAN_POINT('Ctrl Pts',(-9.85904878196343,16.9510653254216,
31.1215235615956));
#248900=CARTESIAN_POINT('Ctrl Pts',(-10.4396544298132,16.6134654462612,
31.1412388817428));
#248901=CARTESIAN_POINT('Ctrl Pts',(-11.0025747154571,16.2454258270442,
31.1609168612398));
#248902=CARTESIAN_POINT('Ctrl Pts',(-11.5451431546406,15.8495186161478,
31.1805713798443));
#248903=CARTESIAN_POINT('Ctrl Pts',(-12.0631869428943,15.4715068179711,
31.1993374940133));
#248904=CARTESIAN_POINT('Ctrl Pts',(-12.5626767230461,15.0680905237308,
31.2180822188287));
#248905=CARTESIAN_POINT('Ctrl Pts',(-13.0413172149534,14.6415447520778,
31.2368176576442));
#248906=CARTESIAN_POINT('Ctrl Pts',(-13.509495760407,14.2243222597932,31.2551435841828));
#248907=CARTESIAN_POINT('Ctrl Pts',(-13.9578245526757,13.7845520924588,
31.2737022598096));
#248908=CARTESIAN_POINT('Ctrl Pts',(-14.3842111677387,13.324417704523,31.2923733736394));
#248909=CARTESIAN_POINT('Ctrl Pts',(-14.8258306902937,12.8478447504651,
31.3117115237682));
#248910=CARTESIAN_POINT('Ctrl Pts',(-15.2439121668322,12.3494274983804,
31.3311702119609));
#248911=CARTESIAN_POINT('Ctrl Pts',(-15.6361873778932,11.8315755315671,
31.3506157844033));
#248912=CARTESIAN_POINT('Ctrl Pts',(-16.0284625889541,11.3137235647538,
31.3700613568458));
#248913=CARTESIAN_POINT('Ctrl Pts',(-16.3949319959653,10.7764377399558,
31.389493823014));
#248914=CARTESIAN_POINT('Ctrl Pts',(-16.7333795572171,10.2220978282143,
31.4087800800138));
#248915=CARTESIAN_POINT('Ctrl Pts',(-16.8544753432063,10.0237562385476,
31.4156806599487));
#248916=CARTESIAN_POINT('Ctrl Pts',(-16.9719842450872,9.82323105963384,
31.4225625258768));
#248917=CARTESIAN_POINT('Ctrl Pts',(-17.0858683458357,9.62066803889363,
31.4294195819842));
#248918=CARTESIAN_POINT('Ctrl Pts',(-17.1309687835134,9.54044893163757,
31.4321351167217));
#248919=CARTESIAN_POINT('Ctrl Pts',(-17.1755007428796,9.45991021701157,
31.4348467603922));
#248920=CARTESIAN_POINT('Ctrl Pts',(-17.2194618967526,9.37906091443205,
31.4375541338902));
#248921=CARTESIAN_POINT('Ctrl Pts',(-17.3624010427711,9.1161804108795,31.4463571252055));
#248922=CARTESIAN_POINT('Ctrl Pts',(-17.4993054212019,8.85001649042871,
31.4551149770555));
#248923=CARTESIAN_POINT('Ctrl Pts',(-17.6300960683724,8.58087774106953,
31.463814617587));
#248924=CARTESIAN_POINT('Ctrl Pts',(-17.9409549857441,7.9411975952899,31.4844916376617));
#248925=CARTESIAN_POINT('Ctrl Pts',(-18.2167444165751,7.28443766087884,
31.505397955908));
#248926=CARTESIAN_POINT('Ctrl Pts',(-18.4563201820419,6.61471429705291,
31.5264354942415));
#248927=CARTESIAN_POINT('Ctrl Pts',(-18.6478626064101,6.07926599528828,
31.543255146627));
#248928=CARTESIAN_POINT('Ctrl Pts',(-18.8162572873344,5.53553028872051,
31.5601586344279));
#248929=CARTESIAN_POINT('Ctrl Pts',(-18.9609204349134,4.98558691710588,
31.577095657414));
#248930=CARTESIAN_POINT('Ctrl Pts',(-19.1422047788085,4.2964264434738,31.5983202550462));
#248931=CARTESIAN_POINT('Ctrl Pts',(-19.2862227128288,3.59751898790204,
31.6195976349855));
#248932=CARTESIAN_POINT('Ctrl Pts',(-19.3918162710667,2.89291187877306,
31.6408290315937));
#248933=CARTESIAN_POINT('Ctrl Pts',(-19.4744070518344,2.34179822895889,
31.6574353251208));
#248934=CARTESIAN_POINT('Ctrl Pts',(-19.5334909210967,1.78719661662337,
31.6740134874177));
#248935=CARTESIAN_POINT('Ctrl Pts',(-19.5685038953979,1.23102372773608,
31.6905162590725));
#248936=CARTESIAN_POINT('Ctrl Pts',(-19.5726369593118,1.16537097635348,
31.692464308656));
#248937=CARTESIAN_POINT('Ctrl Pts',(-19.5764353316341,1.09969820688302,
31.6944104633824));
#248938=CARTESIAN_POINT('Ctrl Pts',(-19.5798979280534,1.03400854576036,
31.6963548330447));
#248939=CARTESIAN_POINT('Ctrl Pts',(-19.6153074781428,0.36224635801697,
31.7162385407059));
#248940=CARTESIAN_POINT('Ctrl Pts',(-19.6156044382459,-0.311286209501611,
31.7359355713395));
#248941=CARTESIAN_POINT('Ctrl Pts',(-19.5813807270107,-0.983126855502402,
31.7555633418329));
#248942=CARTESIAN_POINT('Ctrl Pts',(-19.5470294272129,-1.65747217382421,
31.7752642861269));
#248943=CARTESIAN_POINT('Ctrl Pts',(-19.4778986433723,-2.33011318087584,
31.7948954529042));
#248944=CARTESIAN_POINT('Ctrl Pts',(-19.3745720054015,-2.99749855358207,
31.8145755771711));
#248945=CARTESIAN_POINT('Ctrl Pts',(-19.3108380051137,-3.40915560902731,
31.8267146835073));
#248946=CARTESIAN_POINT('Ctrl Pts',(-19.234093353299,-3.81881205328237,
31.8388724165855));
#248947=CARTESIAN_POINT('Ctrl Pts',(-19.1444745438771,-4.22562456931867,
31.8510766411728));
#248948=CARTESIAN_POINT('Ctrl Pts',(-19.0432942857691,-4.68491872463765,
31.8648552954722));
#248949=CARTESIAN_POINT('Ctrl Pts',(-18.925703740689,-5.14058805630382,
31.8786932104843));
#248950=CARTESIAN_POINT('Ctrl Pts',(-18.7919010718275,-5.59140741032186,
31.8926304862906));
#248951=CARTESIAN_POINT('Ctrl Pts',(-18.7210435996576,-5.83014644372638,
31.9000112070263));
#248952=CARTESIAN_POINT('Ctrl Pts',(-18.6456396238014,-6.06752513863065,
31.9074197926187));
#248953=CARTESIAN_POINT('Ctrl Pts',(-18.5657189868434,-6.30336018473029,
31.9148621984258));
#248954=CARTESIAN_POINT('Ctrl Pts',(-18.3624068816668,-6.90330685084762,
31.9337951205074));
#248955=CARTESIAN_POINT('Ctrl Pts',(-18.1303000058157,-7.49352991239054,
31.9524873840402));
#248956=CARTESIAN_POINT('Ctrl Pts',(-17.8698546857335,-8.07101314862802,
31.9710431649857));
#248957=CARTESIAN_POINT('Ctrl Pts',(-17.819792662299,-8.18201525569765,
31.9746099019124));
#248958=CARTESIAN_POINT('Ctrl Pts',(-17.7686837087178,-8.2925465425339,
31.9781715961647));
#248959=CARTESIAN_POINT('Ctrl Pts',(-17.7165312169953,-8.4025854281636,
31.9817289875915));
#248960=CARTESIAN_POINT('Ctrl Pts',(-17.5732791367212,-8.70483942901531,
31.9915004041703));
#248961=CARTESIAN_POINT('Ctrl Pts',(-17.4221534574676,-9.00337849761762,
32.0012393564907));
#248962=CARTESIAN_POINT('Ctrl Pts',(-17.2634229741851,-9.29784679292419,
32.0109611773245));
#248963=CARTESIAN_POINT('Ctrl Pts',(-16.9623880820144,-9.85631060965371,
32.0293987655298));
#248964=CARTESIAN_POINT('Ctrl Pts',(-16.6339974349902,-10.4001339817243,
32.0477745666123));
#248965=CARTESIAN_POINT('Ctrl Pts',(-16.2801189263151,-10.9268693986535,
32.0661932025502));
#248966=CARTESIAN_POINT('Ctrl Pts',(-15.9259630532426,-11.4540176625004,
32.0846262747247));
#248967=CARTESIAN_POINT('Ctrl Pts',(-15.546279094546,-11.9640503897437,
32.1031022746775));
#248968=CARTESIAN_POINT('Ctrl Pts',(-15.142988652563,-12.454497702649,32.1217264264989));
#248969=CARTESIAN_POINT('Ctrl Pts',(-15.0218815555963,-12.6017777869204,
32.1273192120593));
#248970=CARTESIAN_POINT('Ctrl Pts',(-14.898646009775,-12.7472916178624,
32.1329253581579));
#248971=CARTESIAN_POINT('Ctrl Pts',(-14.7733349636497,-12.8909721860802,
32.1385477107427));
#248972=CARTESIAN_POINT('Ctrl Pts',(-14.3329278793856,-13.3959391628218,
32.1583075322838));
#248973=CARTESIAN_POINT('Ctrl Pts',(-13.866730189242,-13.8787082654094,
32.1781120440287));
#248974=CARTESIAN_POINT('Ctrl Pts',(-13.3770888171133,-14.3364294529341,
32.1979201087007));
#248975=CARTESIAN_POINT('Ctrl Pts',(-12.8874849617501,-14.7941155694469,
32.2177266556608));
#248976=CARTESIAN_POINT('Ctrl Pts',(-12.3744417800799,-15.2267571195135,
32.2375367550329));
#248977=CARTESIAN_POINT('Ctrl Pts',(-11.84033405874,-15.6315479065197,32.2573093101931));
#248978=CARTESIAN_POINT('Ctrl Pts',(-11.7572645986657,-15.6945047797798,
32.2603845240794));
#248979=CARTESIAN_POINT('Ctrl Pts',(-11.6736856427855,-15.7567880531092,
32.2634588298275));
#248980=CARTESIAN_POINT('Ctrl Pts',(-11.5896061688379,-15.8183872745262,
32.2665320728345));
#248981=CARTESIAN_POINT('Ctrl Pts',(-11.0476306923525,-16.2154552604582,
32.2863421675567));
#248982=CARTESIAN_POINT('Ctrl Pts',(-10.4848575441333,-16.5840961479757,
32.3061081128503));
#248983=CARTESIAN_POINT('Ctrl Pts',(-9.90473853166096,-16.9229605235159,
32.3257884564345));
#248984=CARTESIAN_POINT('Ctrl Pts',(-9.53010438638044,-17.1417952159966,
32.3384977945858));
#248985=CARTESIAN_POINT('Ctrl Pts',(-9.14823654072273,-17.3482128742781,
32.3511714326067));
#248986=CARTESIAN_POINT('Ctrl Pts',(-8.76006516801677,-17.5418616162604,
32.3637981613399));
#248987=CARTESIAN_POINT('Ctrl Pts',(-8.20342259281339,-17.8195563202011,
32.3819050473512));
#248988=CARTESIAN_POINT('Ctrl Pts',(-7.63340809054623,-18.0707734229021,
32.4002766046635));
#248989=CARTESIAN_POINT('Ctrl Pts',(-7.05278468494378,-18.2945205081062,
32.4187849084211));
#248990=CARTESIAN_POINT('Ctrl Pts',(-6.4715157507778,-18.5185163520292,
32.4373137894385));
#248991=CARTESIAN_POINT('Ctrl Pts',(-5.87961478599634,-18.7149816547782,
32.4559796294622));
#248992=CARTESIAN_POINT('Ctrl Pts',(-5.27981364131624,-18.8829537280787,
32.4746539256082));
#248993=CARTESIAN_POINT('Ctrl Pts',(-4.81285092193619,-19.0137248958633,
32.4891924108848));
#248994=CARTESIAN_POINT('Ctrl Pts',(-4.34109908129513,-19.1272268787503,
32.5037360281249));
#248995=CARTESIAN_POINT('Ctrl Pts',(-3.86582772312409,-19.2230154206868,
32.5182243872813));
#248996=CARTESIAN_POINT('Ctrl Pts',(-3.47007721847736,-19.3027769362063,
32.5302886014381));
#248997=CARTESIAN_POINT('Ctrl Pts',(-3.07188613830676,-19.3702569130536,
32.5423145712061));
#248998=CARTESIAN_POINT('Ctrl Pts',(-2.67197767393294,-19.4252015821247,
32.5542674051004));
#248999=CARTESIAN_POINT('Ctrl Pts',(-2.2594438917333,-19.4818808829219,
32.5665975961658));
#249000=CARTESIAN_POINT('Ctrl Pts',(-1.84508264753619,-19.5252209937231,
32.5788499605881));
#249001=CARTESIAN_POINT('Ctrl Pts',(-1.42973461393178,-19.5553597721734,
32.5909861968289));
#249002=CARTESIAN_POINT('Ctrl Pts',(-1.0458312198763,-19.583216842398,32.6022036383646));
#249003=CARTESIAN_POINT('Ctrl Pts',(-0.661105030064203,-19.5996496040125,
32.6134549390912));
#249004=CARTESIAN_POINT('Ctrl Pts',(-0.276221617276377,-19.604743375624,
32.6247359143553));
#249005=CARTESIAN_POINT('Ctrl Pts',(0.53792872507352,-19.6155183161997,
32.6485987506537));
#249006=CARTESIAN_POINT('Ctrl Pts',(1.35278085797686,-19.5755591121561,
32.6725943676014));
#249007=CARTESIAN_POINT('Ctrl Pts',(2.16205894520382,-19.4856419353122,
32.6966831569392));
#249008=CARTESIAN_POINT('Ctrl Pts',(2.97230927210365,-19.3956167349742,
32.7208008857443));
#249009=CARTESIAN_POINT('Ctrl Pts',(3.77697321490429,-19.2555138216956,
32.7450120109424));
#249010=CARTESIAN_POINT('Ctrl Pts',(4.56977197329836,-19.066064787473,32.7692767813508));
#249011=CARTESIAN_POINT('Ctrl Pts',(5.09046321821283,-18.9416391972047,
32.7852133016565));
#249012=CARTESIAN_POINT('Ctrl Pts',(5.60603674167534,-18.795926940255,32.8011729620808));
#249013=CARTESIAN_POINT('Ctrl Pts',(6.11471482745912,-18.6291230365301,
32.8171445009744));
#249014=CARTESIAN_POINT('Ctrl Pts',(6.37414677172182,-18.5440510386136,
32.8252901779828));
#249015=CARTESIAN_POINT('Ctrl Pts',(6.63178047340827,-18.4535500621695,
32.8333890226866));
#249016=CARTESIAN_POINT('Ctrl Pts',(6.88737822260701,-18.3576355127768,
32.8414510084023));
#249017=CARTESIAN_POINT('Ctrl Pts',(7.4824606785254,-18.1343273428502,32.8602209164874));
#249018=CARTESIAN_POINT('Ctrl Pts',(8.06651064874847,-17.8816738677307,
32.8787910300153));
#249019=CARTESIAN_POINT('Ctrl Pts',(8.63701521452738,-17.6012727611416,
32.8972872125297));
#249020=CARTESIAN_POINT('Ctrl Pts',(9.20857416916604,-17.3203534259164,
32.9158175791155));
#249021=CARTESIAN_POINT('Ctrl Pts',(9.766537259138,-17.0115830046969,32.9342737411612));
#249022=CARTESIAN_POINT('Ctrl Pts',(10.308329557675,-16.6765882299041,32.9527822613526));
#249023=CARTESIAN_POINT('Ctrl Pts',(10.4167870785452,-16.6095280245882,
32.9564873494839));
#249024=CARTESIAN_POINT('Ctrl Pts',(10.5245964412371,-16.5414170125638,
32.960194535772));
#249025=CARTESIAN_POINT('Ctrl Pts',(10.6317367806023,-16.4722683823001,
32.9639048354979));
#249026=CARTESIAN_POINT('Ctrl Pts',(11.1660435496988,-16.1274255206613,
32.9824080273923));
#249027=CARTESIAN_POINT('Ctrl Pts',(11.6837145875351,-15.7567740666703,
33.0009885593615));
#249028=CARTESIAN_POINT('Ctrl Pts',(12.1821394120634,-15.361971250401,33.0197725588031));
#249029=CARTESIAN_POINT('Ctrl Pts',(12.3708021381811,-15.2125313109542,
33.0268826391355));
#249030=CARTESIAN_POINT('Ctrl Pts',(12.5567069816414,-15.059631453273,33.0340218688949));
#249031=CARTESIAN_POINT('Ctrl Pts',(12.7397111263413,-14.9033630584715,
33.0411970584154));
#249032=CARTESIAN_POINT('Ctrl Pts',(12.8833901894505,-14.7806745991719,
33.0468303980844));
#249033=CARTESIAN_POINT('Ctrl Pts',(13.025323054283,-14.6559287635434,33.052447880932));
#249034=CARTESIAN_POINT('Ctrl Pts',(13.1654412058187,-14.5291692747585,
33.0580513673088));
#249035=CARTESIAN_POINT('Ctrl Pts',(13.5866644449472,-14.148104852547,33.0748965701333));
#249036=CARTESIAN_POINT('Ctrl Pts',(13.9914880167904,-13.7488403941101,
33.0916153036257));
#249037=CARTESIAN_POINT('Ctrl Pts',(14.3780463356464,-13.3325830576167,
33.1082578402341));
#249038=CARTESIAN_POINT('Ctrl Pts',(14.5178783920397,-13.1820077976587,
33.1142780447001));
#249039=CARTESIAN_POINT('Ctrl Pts',(14.6553203473173,-13.0292092475948,
33.1202882762306));
#249040=CARTESIAN_POINT('Ctrl Pts',(14.7902838280495,-12.8742454981417,
33.1262909099348));
#249041=CARTESIAN_POINT('Ctrl Pts',(15.2190473031897,-12.3819434666903,
33.1453605876951));
#249042=CARTESIAN_POINT('Ctrl Pts',(15.6227957942779,-11.8677850696975,
33.1643535658255));
#249043=CARTESIAN_POINT('Ctrl Pts',(15.9999184898302,-11.3347276761387,
33.1833460905458));
#249044=CARTESIAN_POINT('Ctrl Pts',(16.3779252469945,-10.8004206744705,
33.2023831380758));
#249045=CARTESIAN_POINT('Ctrl Pts',(16.7291804315021,-10.2471262517332,
33.2214197306828));
#249046=CARTESIAN_POINT('Ctrl Pts',(17.0520779771204,-9.67787220646191,
33.2405329289578));
#249047=CARTESIAN_POINT('Ctrl Pts',(17.1903145891743,-9.43416719326468,
33.2487155361374));
#249048=CARTESIAN_POINT('Ctrl Pts',(17.3233540652111,-9.18753768118961,
33.2569121869005));
#249049=CARTESIAN_POINT('Ctrl Pts',(17.4510718455316,-8.93822378161205,
33.2651289339052));
#249050=CARTESIAN_POINT('Ctrl Pts',(17.7496239971619,-8.3554294285983,33.2843363417658));
#249051=CARTESIAN_POINT('Ctrl Pts',(18.0192719862528,-7.7575741314809,33.3036847070154));
#249052=CARTESIAN_POINT('Ctrl Pts',(18.2584974984324,-7.14775690528094,
33.3230888044255));
#249053=CARTESIAN_POINT('Ctrl Pts',(18.4976383114585,-6.53815558833896,
33.3424860317046));
#249054=CARTESIAN_POINT('Ctrl Pts',(18.7063783832974,-5.91660166677026,
33.3619389288798));
#249055=CARTESIAN_POINT('Ctrl Pts',(18.8832517191178,-5.28618018940385,
33.3813624049017));
#249056=CARTESIAN_POINT('Ctrl Pts',(18.9756480359982,-4.95685625642788,
33.3915089746891));
#249057=CARTESIAN_POINT('Ctrl Pts',(19.05934912208,-4.62511221592456,33.4016475192209));
#249058=CARTESIAN_POINT('Ctrl Pts',(19.1341511768636,-4.29138554901893,
33.4117659252198));
#249059=CARTESIAN_POINT('Ctrl Pts',(19.2776011675378,-3.65138859447201,
33.4311702751453));
#249060=CARTESIAN_POINT('Ctrl Pts',(19.3883210757537,-3.0041023714926,33.4505005858251));
#249061=CARTESIAN_POINT('Ctrl Pts',(19.4665042684978,-2.35294745364808,
33.4696713345989));
#249062=CARTESIAN_POINT('Ctrl Pts',(19.495430342534,-2.112034353255,33.4767640930154));
#249063=CARTESIAN_POINT('Ctrl Pts',(19.5199030490106,-1.87059134762857,
33.4838350066576));
#249064=CARTESIAN_POINT('Ctrl Pts',(19.5399334266893,-1.62879035571099,
33.490879723201));
#249065=CARTESIAN_POINT('Ctrl Pts',(19.592280425162,-0.996872358077724,
33.5092902480572));
#249066=CARTESIAN_POINT('Ctrl Pts',(19.6138227718831,-0.362297953175871,
33.5279738498735));
#249067=CARTESIAN_POINT('Ctrl Pts',(19.6047709302474,0.271857104597514,
33.5468052527255));
#249068=CARTESIAN_POINT('Ctrl Pts',(19.5956926942188,0.907861304058984,
33.565691566331));
#249069=CARTESIAN_POINT('Ctrl Pts',(19.5558423384764,1.54344365192888,33.5847264450963));
#249070=CARTESIAN_POINT('Ctrl Pts',(19.4854371319341,2.17555351586854,33.6037832178053));
#249071=CARTESIAN_POINT('Ctrl Pts',(19.4466571526977,2.52372673490482,33.6142799024436));
#249072=CARTESIAN_POINT('Ctrl Pts',(19.3986070691593,2.87084735263776,33.6247832353857));
#249073=CARTESIAN_POINT('Ctrl Pts',(19.3413225115577,3.21641229570247,33.6352721196953));
#249074=CARTESIAN_POINT('Ctrl Pts',(19.2375649862456,3.84232204918832,33.6542702707645));
#249075=CARTESIAN_POINT('Ctrl Pts',(19.103513607353,4.46312542104467,33.6732212267728));
#249076=CARTESIAN_POINT('Ctrl Pts',(18.9393676346578,5.07587136878532,33.691999619093));
#249077=CARTESIAN_POINT('Ctrl Pts',(18.9171443577574,5.15882937648206,33.6945419745674));
#249078=CARTESIAN_POINT('Ctrl Pts',(18.8943694228657,5.24163976499515,33.6970811669984));
#249079=CARTESIAN_POINT('Ctrl Pts',(18.8710432911759,5.324295276728,33.69961688527));
#249080=CARTESIAN_POINT('Ctrl Pts',(18.8142273269177,5.52562109717659,33.7057931891939));
#249081=CARTESIAN_POINT('Ctrl Pts',(18.7541412793597,5.72602803805563,33.711948881833));
#249082=CARTESIAN_POINT('Ctrl Pts',(18.6908427319943,5.92542602670876,33.7180794674032));
#249083=CARTESIAN_POINT('Ctrl Pts',(18.4480304662101,6.69031368105311,33.7415963004879));
#249084=CARTESIAN_POINT('Ctrl Pts',(18.1576607011753,7.44000667870082,33.7650907958998));
#249085=CARTESIAN_POINT('Ctrl Pts',(17.8227333058142,8.16928795311292,33.7886279940328));
#249086=CARTESIAN_POINT('Ctrl Pts',(17.4853270415686,8.90396679333851,33.8123393959749));
#249087=CARTESIAN_POINT('Ctrl Pts',(17.1027000723251,9.61793125762707,33.8360941350812));
#249088=CARTESIAN_POINT('Ctrl Pts',(16.677888505297,10.3058048050441,33.8599587065937));
#249089=CARTESIAN_POINT('Ctrl Pts',(16.2565610233144,10.9880367689315,33.8836275532174));
#249090=CARTESIAN_POINT('Ctrl Pts',(15.7937370317205,11.6446043647811,33.9074044380577));
#249091=CARTESIAN_POINT('Ctrl Pts',(15.2923641087619,12.2702134579013,33.9313542336594));
#249092=CARTESIAN_POINT('Ctrl Pts',(15.206751311823,12.3770404160393,33.9354438222545));
#249093=CARTESIAN_POINT('Ctrl Pts',(15.1200144970447,12.4829645682417,33.9395384525569));
#249094=CARTESIAN_POINT('Ctrl Pts',(15.0321683301276,12.587959402302,33.9436384475608));
#249095=CARTESIAN_POINT('Ctrl Pts',(14.723988968979,12.9562992174604,33.9580219304758));
#249096=CARTESIAN_POINT('Ctrl Pts',(14.4023534404813,13.3133427167561,33.9722467517241));
#249097=CARTESIAN_POINT('Ctrl Pts',(14.0678589167271,13.6579226467802,33.9863683494305));
#249098=CARTESIAN_POINT('Ctrl Pts',(13.6309620922658,14.1079924282253,34.0048131392735));
#249099=CARTESIAN_POINT('Ctrl Pts',(13.1721260439917,14.5368000405614,34.02308182946));
#249100=CARTESIAN_POINT('Ctrl Pts',(12.6937445395968,14.9427121489193,34.041297951617));
#249101=CARTESIAN_POINT('Ctrl Pts',(12.3256374697377,15.2550551543557,34.0553149721118));
#249102=CARTESIAN_POINT('Ctrl Pts',(11.945958173154,15.553840780252,34.0693008667541));
#249103=CARTESIAN_POINT('Ctrl Pts',(11.5558156197458,15.8383145388993,34.0833119185773));
#249104=CARTESIAN_POINT('Ctrl Pts',(11.0490946540979,16.2077918400139,34.101509609774));
#249105=CARTESIAN_POINT('Ctrl Pts',(10.5247211971924,16.5531261814445,34.1197495722287));
#249106=CARTESIAN_POINT('Ctrl Pts',(9.98516912668225,16.8726512972781,34.1381554071539));
#249107=CARTESIAN_POINT('Ctrl Pts',(9.69926665602263,17.0419640013666,34.1479084485511));
#249108=CARTESIAN_POINT('Ctrl Pts',(9.40910316506553,17.2040297502967,34.1577080698982));
#249109=CARTESIAN_POINT('Ctrl Pts',(9.11505263061625,17.3585999911796,34.1675726174031));
#249110=CARTESIAN_POINT('Ctrl Pts',(8.50836908040935,17.6775085171265,34.1879251010763));
#249111=CARTESIAN_POINT('Ctrl Pts',(7.88501123924899,17.9650556966041,34.2081689343423));
#249112=CARTESIAN_POINT('Ctrl Pts',(7.24826738181701,18.2191174903665,34.2283364159454));
#249113=CARTESIAN_POINT('Ctrl Pts',(6.79854910228036,18.3985557863991,34.2425802677287));
#249114=CARTESIAN_POINT('Ctrl Pts',(6.34215452128313,18.561291069665,34.2567860247734));
#249115=CARTESIAN_POINT('Ctrl Pts',(5.8802542274489,18.7065849797814,34.2709650177027));
#249116=CARTESIAN_POINT('Ctrl Pts',(5.22191437892809,18.9136703011243,34.2911741324876));
#249117=CARTESIAN_POINT('Ctrl Pts',(4.55238910667806,19.0853223097785,34.3113288709815));
#249118=CARTESIAN_POINT('Ctrl Pts',(3.87566749958123,19.2212609510727,34.3314620477493));
#249119=CARTESIAN_POINT('Ctrl Pts',(3.19894589248441,19.357199592367,34.351595224517));
#249120=CARTESIAN_POINT('Ctrl Pts',(2.51502885016966,19.4574245219117,34.3717068359483));
#249121=CARTESIAN_POINT('Ctrl Pts',(1.82792622752794,19.5217051271333,34.3918297982517));
#249122=CARTESIAN_POINT('Ctrl Pts',(1.19332532089531,19.5810740321677,34.4104151590131));
#249123=CARTESIAN_POINT('Ctrl Pts',(0.555626138846291,19.6096250741055,
34.429199854464));
#249124=CARTESIAN_POINT('Ctrl Pts',(-0.0819830424290489,19.6072457746364,
34.4480833424474));
#249125=CARTESIAN_POINT('Ctrl Pts',(-0.718869294309489,19.6048691728473,
34.4669454200922));
#249126=CARTESIAN_POINT('Ctrl Pts',(-1.35566516683135,19.5716329112142,
34.48590601645));
#249127=CARTESIAN_POINT('Ctrl Pts',(-1.98922928138721,19.507462126099,34.5048648243028));
#249128=CARTESIAN_POINT('Ctrl Pts',(-2.57093649209245,19.4485436874429,
34.5222718632764));
#249129=CARTESIAN_POINT('Ctrl Pts',(-3.1499194638685,19.3635482187765,34.539677397129));
#249130=CARTESIAN_POINT('Ctrl Pts',(-3.72377929881496,19.2524388374098,
34.5570039841721));
#249131=CARTESIAN_POINT('Ctrl Pts',(-4.34924594323506,19.1313374678855,
34.5758887389453));
#249132=CARTESIAN_POINT('Ctrl Pts',(-4.96862569456232,18.9792148172781,
34.5946797537623));
#249133=CARTESIAN_POINT('Ctrl Pts',(-5.57914496557621,18.7975135787087,
34.6132766737502));
#249134=CARTESIAN_POINT('Ctrl Pts',(-5.63114887124121,18.7820363046596,
34.6148607555616));
#249135=CARTESIAN_POINT('Ctrl Pts',(-5.68308851967613,18.7663444256741,
34.6164434287368));
#249136=CARTESIAN_POINT('Ctrl Pts',(-5.73496221405953,18.7504388358074,
34.6180246309971));
#249137=CARTESIAN_POINT('Ctrl Pts',(-6.32225688616782,18.5703616638127,
34.6359264148214));
#249138=CARTESIAN_POINT('Ctrl Pts',(-6.90106160146798,18.3624083769726,
34.6540823755526));
#249139=CARTESIAN_POINT('Ctrl Pts',(-7.46892753143218,18.1278825389116,
34.6723663111471));
#249140=CARTESIAN_POINT('Ctrl Pts',(-7.97886722669512,17.9172799510795,
34.6887851594232));
#249141=CARTESIAN_POINT('Ctrl Pts',(-8.47998685038541,17.6852495304077,
34.7053071421199));
#249142=CARTESIAN_POINT('Ctrl Pts',(-8.9705437069672,17.4327165538226,34.7218407863322));
#249143=CARTESIAN_POINT('Ctrl Pts',(-9.51677223711638,17.1515244457856,
34.7402507790881));
#249144=CARTESIAN_POINT('Ctrl Pts',(-10.0499044940231,16.8449134959408,
34.7586754632453));
#249145=CARTESIAN_POINT('Ctrl Pts',(-10.5675699476943,16.5141269257538,
34.7769888457521));
#249146=CARTESIAN_POINT('Ctrl Pts',(-11.0815007041018,16.1857268151803,
34.7951701063662));
#249147=CARTESIAN_POINT('Ctrl Pts',(-11.5801877590262,15.8334991358756,
34.8132416655084));
#249148=CARTESIAN_POINT('Ctrl Pts',(-12.0613384270604,15.4586168828954,
34.8310802374316));
#249149=CARTESIAN_POINT('Ctrl Pts',(-12.1856275068214,15.3617786712143,
34.8356882320493));
#249150=CARTESIAN_POINT('Ctrl Pts',(-12.3087465376437,15.2634285325528,
34.8402806800515));
#249151=CARTESIAN_POINT('Ctrl Pts',(-12.4306561977532,15.1635861511288,
34.8448554563914));
#249152=CARTESIAN_POINT('Ctrl Pts',(-12.4321821181008,15.1623364427691,
34.8449127180087));
#249153=CARTESIAN_POINT('Ctrl Pts',(-12.4337078489764,15.1610865006158,
34.8449699768574));
#249154=CARTESIAN_POINT('Ctrl Pts',(-12.4352333903312,15.1598363247417,
34.8450272329333));
#249155=CARTESIAN_POINT('',(2.9845565230075,-19.3792736809603,36.3490171948609));
#249156=CARTESIAN_POINT('Ctrl Pts',(-12.4352333910357,15.1598363241643,
34.8450272329597));
#249157=CARTESIAN_POINT('Ctrl Pts',(-13.0263166551864,14.6754464187925,
34.8672109792207));
#249158=CARTESIAN_POINT('Ctrl Pts',(-13.5882668171089,14.1559220205736,
34.8894034326709));
#249159=CARTESIAN_POINT('Ctrl Pts',(-14.1180281804792,13.6054322497387,
34.9116760079702));
#249160=CARTESIAN_POINT('Ctrl Pts',(-14.6358175117633,13.0673829505109,
34.9334452472308));
#249161=CARTESIAN_POINT('Ctrl Pts',(-15.1228563693526,12.4997506477233,
34.9552909340618));
#249162=CARTESIAN_POINT('Ctrl Pts',(-15.5762412836988,11.9064073934365,
34.9772799362835));
#249163=CARTESIAN_POINT('Ctrl Pts',(-15.9791910717034,11.3790684128849,
34.9968228533575));
#249164=CARTESIAN_POINT('Ctrl Pts',(-16.3555572452533,10.8314197788225,
35.0164789991139));
#249165=CARTESIAN_POINT('Ctrl Pts',(-16.7032670286423,10.2661770424943,
35.0362949909478));
#249166=CARTESIAN_POINT('Ctrl Pts',(-16.8611094671908,10.0095857812296,
35.0452904366405));
#249167=CARTESIAN_POINT('Ctrl Pts',(-17.0130462694429,9.74936895093585,
35.0543188416546));
#249168=CARTESIAN_POINT('Ctrl Pts',(-17.1588813348253,9.48578094958642,
35.0633845850212));
#249169=CARTESIAN_POINT('Ctrl Pts',(-17.4598403534564,8.94181584763366,
35.0820935095149));
#249170=CARTESIAN_POINT('Ctrl Pts',(-17.7352419768832,8.38368924519349,
35.1005249335389));
#249171=CARTESIAN_POINT('Ctrl Pts',(-17.9832664925983,7.81362679117037,
35.1187894201312));
#249172=CARTESIAN_POINT('Ctrl Pts',(-18.0390399671532,7.6854363835307,35.1228965700848));
#249173=CARTESIAN_POINT('Ctrl Pts',(-18.0934290297057,7.55664262267499,
35.1269952785329));
#249174=CARTESIAN_POINT('Ctrl Pts',(-18.1464129412044,7.42727117559072,
35.1310868026896));
#249175=CARTESIAN_POINT('Ctrl Pts',(-18.3825320668064,6.85073629737263,
35.1493203962263));
#249176=CARTESIAN_POINT('Ctrl Pts',(-18.5907448083967,6.26272458021494,
35.1674113113597));
#249177=CARTESIAN_POINT('Ctrl Pts',(-18.7705168104819,5.66607152516666,
35.1854708161928));
#249178=CARTESIAN_POINT('Ctrl Pts',(-18.8043790026651,5.55368483434506,
35.1888725384649));
#249179=CARTESIAN_POINT('Ctrl Pts',(-18.8372321311822,5.440991694673,35.1922731462933));
#249180=CARTESIAN_POINT('Ctrl Pts',(-18.8690726597969,5.32801125983457,
35.1956733832958));
#249181=CARTESIAN_POINT('Ctrl Pts',(-19.0382705633956,4.72764268701224,
35.2137419580837));
#249182=CARTESIAN_POINT('Ctrl Pts',(-19.1788732505468,4.11915760229439,
35.2317998332222));
#249183=CARTESIAN_POINT('Ctrl Pts',(-19.2903602095418,3.50545941435963,
35.2499588136995));
#249184=CARTESIAN_POINT('Ctrl Pts',(-19.3529455128062,3.16094838319584,
35.260152699248));
#249185=CARTESIAN_POINT('Ctrl Pts',(-19.4063557575073,2.81479540799426,
35.270378458115));
#249186=CARTESIAN_POINT('Ctrl Pts',(-19.4505022127421,2.46752050189582,
35.2806558959759));
#249187=CARTESIAN_POINT('Ctrl Pts',(-19.5335118442275,1.81453122277737,
35.2999808072266));
#249188=CARTESIAN_POINT('Ctrl Pts',(-19.5839240534781,1.15716369539691,
35.3194027137893));
#249189=CARTESIAN_POINT('Ctrl Pts',(-19.6012689961802,0.498894084644475,
35.3388533865423));
#249190=CARTESIAN_POINT('Ctrl Pts',(-19.6186149879397,-0.159415339592691,
35.3583052357116));
#249191=CARTESIAN_POINT('Ctrl Pts',(-19.6028900561154,-0.818626134135173,
35.3777858459392));
#249192=CARTESIAN_POINT('Ctrl Pts',(-19.5536724076021,-1.47528059191642,
35.3972269949255));
#249193=CARTESIAN_POINT('Ctrl Pts',(-19.5381261255998,-1.68269674622444,
35.4033678324851));
#249194=CARTESIAN_POINT('Ctrl Pts',(-19.5192385266558,-1.88985804012906,
35.4095047333478));
#249195=CARTESIAN_POINT('Ctrl Pts',(-19.496997227793,-2.09665609477576,
35.4156355480679));
#249196=CARTESIAN_POINT('Ctrl Pts',(-19.426422914893,-2.75285116259848,
35.4350893596037));
#249197=CARTESIAN_POINT('Ctrl Pts',(-19.3220785873241,-3.40538598186594,
35.454481911253));
#249198=CARTESIAN_POINT('Ctrl Pts',(-19.1852530962943,-4.05100026151884,
35.4737444235215));
#249199=CARTESIAN_POINT('Ctrl Pts',(-19.1248470949394,-4.33602739175538,
35.48224847736));
#249200=CARTESIAN_POINT('Ctrl Pts',(-19.058110766753,-4.61970617147669,
35.4907271823945));
#249201=CARTESIAN_POINT('Ctrl Pts',(-18.9851569369196,-4.90175865957411,
35.4991745910571));
#249202=CARTESIAN_POINT('Ctrl Pts',(-18.8282405414688,-5.50842536728778,
35.517344122681));
#249203=CARTESIAN_POINT('Ctrl Pts',(-18.6420767422873,-6.10763768632065,
35.535793453529));
#249204=CARTESIAN_POINT('Ctrl Pts',(-18.4278197339155,-6.69664865912088,
35.5543949891482));
#249205=CARTESIAN_POINT('Ctrl Pts',(-18.2129627459623,-7.28730902747475,
35.5730486142727));
#249206=CARTESIAN_POINT('Ctrl Pts',(-17.9698557096704,-7.86771101801071,
35.5918551941259));
#249207=CARTESIAN_POINT('Ctrl Pts',(-17.6996507720178,-8.43513559554035,
35.6106857146299));
#249208=CARTESIAN_POINT('Ctrl Pts',(-17.4742470374106,-8.90847860693836,
35.6263940495074));
#249209=CARTESIAN_POINT('Ctrl Pts',(-17.2299863694527,-9.37279189154509,
35.6421190427962));
#249210=CARTESIAN_POINT('Ctrl Pts',(-16.9675257534247,-9.82652218095483,
35.6577860981758));
#249211=CARTESIAN_POINT('Ctrl Pts',(-16.7128708877043,-10.2667582349258,
35.6729872050859));
#249212=CARTESIAN_POINT('Ctrl Pts',(-16.441082816488,-10.6970317594836,
35.6881338859858));
#249213=CARTESIAN_POINT('Ctrl Pts',(-16.1527474553451,-11.1159419621633,
35.7031579797694));
#249214=CARTESIAN_POINT('Ctrl Pts',(-16.0460938100291,-11.2708945146312,
35.7087153084412));
#249215=CARTESIAN_POINT('Ctrl Pts',(-15.9371759765186,-11.4242924752918,
35.7142558645118));
#249216=CARTESIAN_POINT('Ctrl Pts',(-15.826054863985,-11.5760873933163,
35.719776198371));
#249217=CARTESIAN_POINT('Ctrl Pts',(-15.3698803733107,-12.1992360267128,
35.7424382778727));
#249218=CARTESIAN_POINT('Ctrl Pts',(-14.8764574200714,-12.7949853901976,
35.765053771922));
#249219=CARTESIAN_POINT('Ctrl Pts',(-14.3497953027687,-13.3597907877079,
35.7877010331347));
#249220=CARTESIAN_POINT('Ctrl Pts',(-14.1874993395391,-13.5338409671582,
35.7946800030516));
#249221=CARTESIAN_POINT('Ctrl Pts',(-14.0220467895424,-13.7049522782223,
35.8016619896518));
#249222=CARTESIAN_POINT('Ctrl Pts',(-13.8535547463128,-13.8730200305912,
35.8086492858103));
#249223=CARTESIAN_POINT('Ctrl Pts',(-13.3658816437539,-14.3594650915377,
35.8288728900282));
#249224=CARTESIAN_POINT('Ctrl Pts',(-12.8527459254947,-14.8204159834034,
35.8491409734715));
#249225=CARTESIAN_POINT('Ctrl Pts',(-12.3169865879587,-15.2533129521988,
35.8695091302307));
#249226=CARTESIAN_POINT('Ctrl Pts',(-11.7128168716848,-15.7414859442289,
35.8924780691329));
#249227=CARTESIAN_POINT('Ctrl Pts',(-11.0798760396975,-16.1939840693499,
35.9155742694354));
#249228=CARTESIAN_POINT('Ctrl Pts',(-10.422246505412,-16.6070888914549,
35.9388774564524));
#249229=CARTESIAN_POINT('Ctrl Pts',(-9.93508516433839,-16.9131102737812,
35.9561400811471));
#249230=CARTESIAN_POINT('Ctrl Pts',(-9.43457070789182,-17.1978277645545,
35.9731720666508));
#249231=CARTESIAN_POINT('Ctrl Pts',(-8.92232909012271,-17.4596654258858,
35.9900667990001));
#249232=CARTESIAN_POINT('Ctrl Pts',(-8.36502567979234,-17.7445368938629,
36.0084477575718));
#249233=CARTESIAN_POINT('Ctrl Pts',(-7.79384023511751,-18.0023254321107,
36.0266662525651));
#249234=CARTESIAN_POINT('Ctrl Pts',(-7.21156276445491,-18.2322548663699,
36.0448425470997));
#249235=CARTESIAN_POINT('Ctrl Pts',(-6.85051106596652,-18.3748267791683,
36.0561130879408));
#249236=CARTESIAN_POINT('Ctrl Pts',(-6.48519567106608,-18.5066870478489,
36.0673674033605));
#249237=CARTESIAN_POINT('Ctrl Pts',(-6.11629177122302,-18.6276497785552,
36.0786341648766));
#249238=CARTESIAN_POINT('Ctrl Pts',(-5.52147543214465,-18.8226886726256,
36.0968005595423));
#249239=CARTESIAN_POINT('Ctrl Pts',(-4.91732706782492,-18.9893952812448,
36.1149991426445));
#249240=CARTESIAN_POINT('Ctrl Pts',(-4.30671892015284,-19.126995490669,
36.1333503745225));
#249241=CARTESIAN_POINT('Ctrl Pts',(-4.05277234128574,-19.1842222122053,
36.1409824910791));
#249242=CARTESIAN_POINT('Ctrl Pts',(-3.79770905173692,-19.2364146597234,
36.1486410132953));
#249243=CARTESIAN_POINT('Ctrl Pts',(-3.54173821366572,-19.2835179035613,
36.1563345954856));
#249244=CARTESIAN_POINT('Ctrl Pts',(-2.87068588624892,-19.4070036164044,
36.1765040658592));
#249245=CARTESIAN_POINT('Ctrl Pts',(-2.19305031341923,-19.4958656568355,
36.1966581899338));
#249246=CARTESIAN_POINT('Ctrl Pts',(-1.51261224122335,-19.5492093597129,
36.2167773218684));
#249247=CARTESIAN_POINT('Ctrl Pts',(-0.858298387253861,-19.6005050253156,
36.2361240152599));
#249248=CARTESIAN_POINT('Ctrl Pts',(-0.201393944304693,-19.6189575485552,
36.2554383544726));
#249249=CARTESIAN_POINT('Ctrl Pts',(0.454734825396087,-19.6038166495225,
36.274702841599));
#249250=CARTESIAN_POINT('Ctrl Pts',(1.1366245372779,-19.5880812881791,36.2947236914424));
#249251=CARTESIAN_POINT('Ctrl Pts',(1.81767556750902,-19.5360626588103,
36.3146907025695));
#249252=CARTESIAN_POINT('Ctrl Pts',(2.4941604072523,-19.4488112828765,36.3345841455256));
#249253=CARTESIAN_POINT('Ctrl Pts',(2.65791082250262,-19.4276911509816,
36.3393995668823));
#249254=CARTESIAN_POINT('Ctrl Pts',(2.82139376240188,-19.4045068412175,
36.3442106770329));
#249255=CARTESIAN_POINT('Ctrl Pts',(2.9845565230075,-19.3792736809603,36.3490171948609));
#249256=CARTESIAN_POINT('Ctrl Pts',(2.9845565230075,-19.3792736809603,36.3490171948609));
#249257=CARTESIAN_POINT('Ctrl Pts',(3.27131663023994,-19.3349261612549,
36.3574646957652));
#249258=CARTESIAN_POINT('Ctrl Pts',(3.55708770222752,-19.2842499890154,
36.3658980121162));
#249259=CARTESIAN_POINT('Ctrl Pts',(3.84158428039482,-19.2273295432757,
36.3743156129));
#249260=CARTESIAN_POINT('Ctrl Pts',(4.45052205730172,-19.1054967609184,
36.3923326841112));
#249261=CARTESIAN_POINT('Ctrl Pts',(5.05381445281817,-18.9546541418194,
36.4106172107864));
#249262=CARTESIAN_POINT('Ctrl Pts',(5.64867714493313,-18.7756942038956,
36.4290404109538));
#249263=CARTESIAN_POINT('Ctrl Pts',(6.24369997682285,-18.5966860891328,
36.4474685707315));
#249264=CARTESIAN_POINT('Ctrl Pts',(6.83028854897885,-18.3895462758097,
36.4660353854394));
#249265=CARTESIAN_POINT('Ctrl Pts',(7.40570837600602,-18.1551702373027,
36.4846116981044));
#249266=CARTESIAN_POINT('Ctrl Pts',(7.98075548660807,-17.9209460110815,
36.5031759783427));
#249267=CARTESIAN_POINT('Ctrl Pts',(8.54464846424449,-17.659521637613,36.5217497382557));
#249268=CARTESIAN_POINT('Ctrl Pts',(9.09470920324664,-17.3717813240435,
36.5402045445125));
#249269=CARTESIAN_POINT('Ctrl Pts',(9.30620358571869,-17.2611472510844,
36.5473002842666));
#249270=CARTESIAN_POINT('Ctrl Pts',(9.51565360661318,-17.1466226046983,
36.55437844327));
#249271=CARTESIAN_POINT('Ctrl Pts',(9.72290894393746,-17.0282568756745,
36.5614317272669));
#249272=CARTESIAN_POINT('Ctrl Pts',(10.0478620886782,-16.8426726761438,
36.5724904862119));
#249273=CARTESIAN_POINT('Ctrl Pts',(10.3674198312438,-16.6476462657484,
36.5834881055237));
#249274=CARTESIAN_POINT('Ctrl Pts',(10.6811584959845,-16.4436296361868,
36.5943963945134));
#249275=CARTESIAN_POINT('Ctrl Pts',(11.3698294743977,-15.9958036342214,
36.6183405967927));
#249276=CARTESIAN_POINT('Ctrl Pts',(12.0299952987271,-15.5042412621004,
36.6424160378999));
#249277=CARTESIAN_POINT('Ctrl Pts',(12.6570252702864,-14.9735026936688,
36.6666115699115));
#249278=CARTESIAN_POINT('Ctrl Pts',(13.2950990648902,-14.4334162741001,
36.6912332556735));
#249279=CARTESIAN_POINT('Ctrl Pts',(13.8988605010934,-13.8527609476707,
36.7159792907072));
#249280=CARTESIAN_POINT('Ctrl Pts',(14.4634097155517,-13.2362929319295,
36.7408375454461));
#249281=CARTESIAN_POINT('Ctrl Pts',(14.6089558547599,-13.0773616335793,
36.7472462391649));
#249282=CARTESIAN_POINT('Ctrl Pts',(14.7518955774107,-12.9160497930101,
36.7536623901014));
#249283=CARTESIAN_POINT('Ctrl Pts',(14.8921445797335,-12.7524384648388,
36.7600857875135));
#249284=CARTESIAN_POINT('Ctrl Pts',(15.2845670094793,-12.2946472943383,
36.7780587155052));
#249285=CARTESIAN_POINT('Ctrl Pts',(15.6559246345887,-11.8188540535347,
36.7960884662258));
#249286=CARTESIAN_POINT('Ctrl Pts',(16.0043632994086,-11.3268280385214,
36.8141705551279));
#249287=CARTESIAN_POINT('Ctrl Pts',(16.2292531410041,-11.0092638191933,
36.8258411259326));
#249288=CARTESIAN_POINT('Ctrl Pts',(16.4446881304136,-10.6850428507761,
36.8374056225908));
#249289=CARTESIAN_POINT('Ctrl Pts',(16.6501454169073,-10.3546203873997,
36.8488949719932));
#249290=CARTESIAN_POINT('Ctrl Pts',(16.9962179615745,-9.79805632161561,
36.868247648416));
#249291=CARTESIAN_POINT('Ctrl Pts',(17.3139831288502,-9.2238942021491,36.8873871164332));
#249292=CARTESIAN_POINT('Ctrl Pts',(17.6023021560256,-8.6352151109285,36.9064611755752));
#249293=CARTESIAN_POINT('Ctrl Pts',(17.8906211832009,-8.04653601970788,
36.9255352347172));
#249294=CARTESIAN_POINT('Ctrl Pts',(18.1494930694774,-7.44333959645923,
36.9445438849842));
#249295=CARTESIAN_POINT('Ctrl Pts',(18.3777564197812,-6.8287656583514,36.9636349259066));
#249296=CARTESIAN_POINT('Ctrl Pts',(18.5952102737618,-6.24329509893114,
36.9818219034462));
#249297=CARTESIAN_POINT('Ctrl Pts',(18.7848848897729,-5.64749937069983,
37.0000835801579));
#249298=CARTESIAN_POINT('Ctrl Pts',(18.945770126801,-5.04414586183566,37.0185479088689));
#249299=CARTESIAN_POINT('Ctrl Pts',(18.9846914220027,-4.8981828110096,37.0230147922308));
#249300=CARTESIAN_POINT('Ctrl Pts',(19.0219278204849,-4.75177767971664,
37.0274935340272));
#249301=CARTESIAN_POINT('Ctrl Pts',(19.0574650494788,-4.60497010782834,
37.0319859392549));
#249302=CARTESIAN_POINT('Ctrl Pts',(19.1191732144816,-4.35004798457245,
37.0397867186319));
#249303=CARTESIAN_POINT('Ctrl Pts',(19.1758323886676,-4.09387938021147,
37.0475702436338));
#249304=CARTESIAN_POINT('Ctrl Pts',(19.2273709700666,-3.8366714126852,37.0553382734195));
#249305=CARTESIAN_POINT('Ctrl Pts',(19.361171594281,-3.16892725532421,37.0755050534517));
#249306=CARTESIAN_POINT('Ctrl Pts',(19.4604570972494,-2.49417579276545,
37.0955674155668));
#249307=CARTESIAN_POINT('Ctrl Pts',(19.5240021922788,-1.81606438941641,
37.1155559254749));
#249308=CARTESIAN_POINT('Ctrl Pts',(19.5297755153898,-1.75445528748622,
37.1173719606253));
#249309=CARTESIAN_POINT('Ctrl Pts',(19.5352538510118,-1.69281847084222,
37.119187386167));
#249310=CARTESIAN_POINT('Ctrl Pts',(19.5404362984195,-1.63115668599835,
37.1210022250228));
#249311=CARTESIAN_POINT('Ctrl Pts',(19.5527756024932,-1.48434120422997,
37.1253233201973));
#249312=CARTESIAN_POINT('Ctrl Pts',(19.5634374886796,-1.33738417278369,
37.1296410886132));
#249313=CARTESIAN_POINT('Ctrl Pts',(19.5724098723441,-1.19032269882428,
37.1339558387915));
#249314=CARTESIAN_POINT('Ctrl Pts',(19.6139004544974,-0.510273071539383,
37.1539083400931));
#249315=CARTESIAN_POINT('Ctrl Pts',(19.6192591376055,0.172011095663957,
37.1737962976855));
#249316=CARTESIAN_POINT('Ctrl Pts',(19.5891543219796,0.852738578621545,
37.1936502209513));
#249317=CARTESIAN_POINT('Ctrl Pts',(19.5607874883862,1.49416696241851,37.212357956765));
#249318=CARTESIAN_POINT('Ctrl Pts',(19.5009339965679,2.13421240064347,37.2310354705587));
#249319=CARTESIAN_POINT('Ctrl Pts',(19.4101950081776,2.76969736780217,37.2497083604282));
#249320=CARTESIAN_POINT('Ctrl Pts',(19.3208854751232,3.39517123175855,37.2680870871983));
#249321=CARTESIAN_POINT('Ctrl Pts',(19.2013721647884,4.01652586022309,37.2866942216349));
#249322=CARTESIAN_POINT('Ctrl Pts',(19.0523221734077,4.63074384424663,37.3054097601468));
#249323=CARTESIAN_POINT('Ctrl Pts',(18.9009080924728,5.25470397120218,37.3244221467746));
#249324=CARTESIAN_POINT('Ctrl Pts',(18.7190137118547,5.87129888206913,37.3435463339596));
#249325=CARTESIAN_POINT('Ctrl Pts',(18.5073550963222,6.47741768800093,37.3626563617195));
#249326=CARTESIAN_POINT('Ctrl Pts',(18.2956964807897,7.08353649393273,37.3817663894795));
#249327=CARTESIAN_POINT('Ctrl Pts',(18.0542745217276,7.67917911394189,37.4008622676686));
#249328=CARTESIAN_POINT('Ctrl Pts',(17.7838091938483,8.26129002764614,37.4198183404801));
#249329=CARTESIAN_POINT('Ctrl Pts',(17.5477202847436,8.76941405105432,37.4363650771212));
#249330=CARTESIAN_POINT('Ctrl Pts',(17.2895022050762,9.26722850123876,37.4528053380424));
#249331=CARTESIAN_POINT('Ctrl Pts',(17.0105538940043,9.75316547826207,37.4690553008063));
#249332=CARTESIAN_POINT('Ctrl Pts',(16.6389767077138,10.4004649508526,37.4907013018807));
#249333=CARTESIAN_POINT('Ctrl Pts',(16.2300842136286,11.0263735872559,37.5125862756729));
#249334=CARTESIAN_POINT('Ctrl Pts',(15.7870755218313,11.6271433769589,37.5346252041543));
#249335=CARTESIAN_POINT('Ctrl Pts',(15.3391234505873,12.2346169471645,37.5569100573502));
#249336=CARTESIAN_POINT('Ctrl Pts',(14.8562899168973,12.8163883430523,37.5793522463345));
#249337=CARTESIAN_POINT('Ctrl Pts',(14.3418353252201,13.3686075916871,37.6018633186044));
#249338=CARTESIAN_POINT('Ctrl Pts',(14.0225593860704,13.7113206747788,37.6158339271995));
#249339=CARTESIAN_POINT('Ctrl Pts',(13.6911034077691,14.0426519832807,37.6298310629753));
#249340=CARTESIAN_POINT('Ctrl Pts',(13.3482369285661,14.3616836507419,37.6438336233063));
#249341=CARTESIAN_POINT('Ctrl Pts',(12.9774350364771,14.7067087643251,37.6589770572077));
#249342=CARTESIAN_POINT('Ctrl Pts',(12.5932877497029,15.0373485513541,37.6741269412724));
#249343=CARTESIAN_POINT('Ctrl Pts',(12.196758097882,15.3524420399452,37.6892566391119));
#249344=CARTESIAN_POINT('Ctrl Pts',(12.0378559580839,15.478710099203,37.6953195939253));
#249345=CARTESIAN_POINT('Ctrl Pts',(11.8769914738955,15.6024895081143,37.7013579815651));
#249346=CARTESIAN_POINT('Ctrl Pts',(11.7142228103419,15.7237020176844,37.7073758717026));
#249347=CARTESIAN_POINT('Ctrl Pts',(11.2013798580428,16.105612023618,37.7263367237322));
#249348=CARTESIAN_POINT('Ctrl Pts',(10.6696310885895,16.4620427944537,37.7450940927617));
#249349=CARTESIAN_POINT('Ctrl Pts',(10.1217244300113,16.7917372832368,37.7637752705003));
#249350=CARTESIAN_POINT('Ctrl Pts',(9.5723873589771,17.1222925009344,37.7825052189355));
#249351=CARTESIAN_POINT('Ctrl Pts',(9.00680735879241,17.4259709490232,37.8011585777374));
#249352=CARTESIAN_POINT('Ctrl Pts',(8.42779411280978,17.7014724173836,37.8198636381769));
#249353=CARTESIAN_POINT('Ctrl Pts',(8.25804428575341,17.7822414273025,37.8253474173421));
#249354=CARTESIAN_POINT('Ctrl Pts',(8.0871401739165,17.8605884706526,37.8308356402201));
#249355=CARTESIAN_POINT('Ctrl Pts',(7.9151533251709,17.9364803853125,37.8363315394679));
#249356=CARTESIAN_POINT('Ctrl Pts',(7.31071247503426,18.2031994615101,37.8556466559308));
#249357=CARTESIAN_POINT('Ctrl Pts',(6.69289387385676,18.4395953071871,37.8750565865154));
#249358=CARTESIAN_POINT('Ctrl Pts',(6.06483948544312,18.6442169453522,37.8947016563142));
#249359=CARTESIAN_POINT('Ctrl Pts',(5.92837737678063,18.6886766302729,37.8989700886332));
#249360=CARTESIAN_POINT('Ctrl Pts',(5.7914322591454,18.731636222669,37.9032496217632));
#249361=CARTESIAN_POINT('Ctrl Pts',(5.65403672846848,18.7730807780685,37.9075416950985));
#249362=CARTESIAN_POINT('Ctrl Pts',(5.01840739464399,18.9648146358547,37.9273980012058));
#249363=CARTESIAN_POINT('Ctrl Pts',(4.37306345301931,19.1246725007975,37.9470590130574));
#249364=CARTESIAN_POINT('Ctrl Pts',(3.72122860466611,19.2511976977143,37.9665969844322));
#249365=CARTESIAN_POINT('Ctrl Pts',(3.42436574737414,19.3088206240906,37.9754950941646));
#249366=CARTESIAN_POINT('Ctrl Pts',(3.12615725206085,19.3595301942254,37.9843676836671));
#249367=CARTESIAN_POINT('Ctrl Pts',(2.8269107648934,19.4031905448749,37.9932215781405));
#249368=CARTESIAN_POINT('Ctrl Pts',(2.31498131132297,19.4778815451344,38.0083681865524));
#249369=CARTESIAN_POINT('Ctrl Pts',(1.8000133537836,19.5319415619863,38.0234600822504));
#249370=CARTESIAN_POINT('Ctrl Pts',(1.28367473375814,19.5654959370928,38.0385314363062));
#249371=CARTESIAN_POINT('Ctrl Pts',(0.620169245201471,19.60861398247,38.057898428718));
#249372=CARTESIAN_POINT('Ctrl Pts',(-0.0456001755206271,19.6178697513064,
38.0772313793247));
#249373=CARTESIAN_POINT('Ctrl Pts',(-0.710065294214705,19.5935652641474,
38.0966028461128));
#249374=CARTESIAN_POINT('Ctrl Pts',(-1.03699423437162,19.5816070138127,
38.106133960581));
#249375=CARTESIAN_POINT('Ctrl Pts',(-1.36360697918045,19.5615250945646,
38.1156744038505));
#249376=CARTESIAN_POINT('Ctrl Pts',(-1.6894763886244,19.5333595991861,38.1252328385059));
#249377=CARTESIAN_POINT('Ctrl Pts',(-2.33854995386444,19.4772589712283,
38.1442715303255));
#249378=CARTESIAN_POINT('Ctrl Pts',(-2.98505670500279,19.3889607037293,
38.1634782822196));
#249379=CARTESIAN_POINT('Ctrl Pts',(-3.62563223006203,19.268879517397,38.1827509126895));
#249380=CARTESIAN_POINT('Ctrl Pts',(-4.26631388726198,19.1487784357161,
38.2020267362965));
#249381=CARTESIAN_POINT('Ctrl Pts',(-4.90106186363621,18.996884625349,38.2213684270267));
#249382=CARTESIAN_POINT('Ctrl Pts',(-5.52655267188644,18.8136427747944,
38.2406737287507));
#249383=CARTESIAN_POINT('Ctrl Pts',(-5.93574852431944,18.6937660248085,
38.2533032499063));
#249384=CARTESIAN_POINT('Ctrl Pts',(-6.34098342039066,18.5604736175751,
38.2659172031516));
#249385=CARTESIAN_POINT('Ctrl Pts',(-6.74133803138311,18.4138946450117,
38.2784869865725));
#249386=CARTESIAN_POINT('Ctrl Pts',(-7.3536702680096,18.1897058192862,38.2977121519251));
#249387=CARTESIAN_POINT('Ctrl Pts',(-7.95458356599844,17.9344359815505,
38.3168340425093));
#249388=CARTESIAN_POINT('Ctrl Pts',(-8.54138473737611,17.6500658868432,
38.3357500274369));
#249389=CARTESIAN_POINT('Ctrl Pts',(-8.6262120834065,17.6089576518889,38.3384845018675));
#249390=CARTESIAN_POINT('Ctrl Pts',(-8.71074461324614,17.5672413030169,
38.3412146719495));
#249391=CARTESIAN_POINT('Ctrl Pts',(-8.79497428123714,17.5249228224268,
38.3439402257794));
#249392=CARTESIAN_POINT('Ctrl Pts',(-9.39914712393644,17.2213756599285,
38.3634904109416));
#249393=CARTESIAN_POINT('Ctrl Pts',(-9.98757914991421,16.8863149545586,
38.3833157953046));
#249394=CARTESIAN_POINT('Ctrl Pts',(-10.5572818052917,16.5219312234574,
38.4033019940941));
#249395=CARTESIAN_POINT('Ctrl Pts',(-11.1425815873431,16.1475715177697,
38.4238353682764));
#249396=CARTESIAN_POINT('Ctrl Pts',(-11.7081128215938,15.7422620052876,
38.4445383775007));
#249397=CARTESIAN_POINT('Ctrl Pts',(-12.2506801266056,15.3083437944475,
38.4652863789979));
#249398=CARTESIAN_POINT('Ctrl Pts',(-12.7932474316173,14.8744255836075,
38.4860343804951));
#249399=CARTESIAN_POINT('Ctrl Pts',(-13.3128516156197,14.4118993066819,
38.5068273447034));
#249400=CARTESIAN_POINT('Ctrl Pts',(-13.8063327484353,13.9230616586857,
38.5275410719011));
#249401=CARTESIAN_POINT('Ctrl Pts',(-14.0979581479385,13.634180352169,38.5397819633304));
#249402=CARTESIAN_POINT('Ctrl Pts',(-14.3804612905893,13.3361095053963,
38.5519952420171));
#249403=CARTESIAN_POINT('Ctrl Pts',(-14.6531938611637,13.0293144558751,
38.5641552775092));
#249404=CARTESIAN_POINT('Ctrl Pts',(-14.6643749372317,13.0167369379837,
38.5646537961919));
#249405=CARTESIAN_POINT('Ctrl Pts',(-14.6755395159818,13.0041448568755,
38.5651522123974));
#249406=CARTESIAN_POINT('Ctrl Pts',(-14.6866875508215,12.9915382424605,
38.5656505278312));
#249407=CARTESIAN_POINT('Ctrl Pts',(-15.142498255548,12.476090463248,38.5860251958608));
#249408=CARTESIAN_POINT('Ctrl Pts',(-15.570655757248,11.936345020633,38.6062313983553));
#249409=CARTESIAN_POINT('Ctrl Pts',(-15.9693661460723,11.3756083800392,
38.6263857145971));
#249410=CARTESIAN_POINT('Ctrl Pts',(-16.2305024548844,11.0083525957791,
38.6395858315179));
#249411=CARTESIAN_POINT('Ctrl Pts',(-16.4790059817006,10.632092679198,38.6527636911774));
#249412=CARTESIAN_POINT('Ctrl Pts',(-16.714362132343,10.2477634384802,38.6659520465319));
#249413=CARTESIAN_POINT('Ctrl Pts',(-17.0742948796776,9.6600045075364,38.6861211432928));
#249414=CARTESIAN_POINT('Ctrl Pts',(-17.4034800410014,9.05337099586799,
38.7063147512244));
#249415=CARTESIAN_POINT('Ctrl Pts',(-17.7000458871796,8.43123585870101,
38.7266501011749));
#249416=CARTESIAN_POINT('Ctrl Pts',(-17.8580629842887,8.09974796266855,
38.7374852428788));
#249417=CARTESIAN_POINT('Ctrl Pts',(-18.0068188510533,7.76385980099833,
38.7483606278361));
#249418=CARTESIAN_POINT('Ctrl Pts',(-18.1460268510937,7.42408654031255,
38.7592939403442));
#249419=CARTESIAN_POINT('Ctrl Pts',(-18.2460577010303,7.17993528433387,
38.7671503030712));
#249420=CARTESIAN_POINT('Ctrl Pts',(-18.3411585230869,6.93377805680418,
38.7750365871864));
#249421=CARTESIAN_POINT('Ctrl Pts',(-18.4312223951319,6.68580723402784,
38.7829593676945));
#249422=CARTESIAN_POINT('Ctrl Pts',(-18.6507731416136,6.08132312724755,
38.8022729096872));
#249423=CARTESIAN_POINT('Ctrl Pts',(-18.840901938201,5.4661242936837,38.8213406108));
#249424=CARTESIAN_POINT('Ctrl Pts',(-19.000029293772,4.84298451868022,38.840263236853));
#249425=CARTESIAN_POINT('Ctrl Pts',(-19.0339405699803,4.71018858959097,
38.8442957955314));
#249426=CARTESIAN_POINT('Ctrl Pts',(-19.0664439340825,4.57703221116146,
38.8483217656372));
#249427=CARTESIAN_POINT('Ctrl Pts',(-19.0975241397923,4.44354253150482,
38.8523421224095));
#249428=CARTESIAN_POINT('Ctrl Pts',(-19.2436363434113,3.81598969491348,
38.8712423572669));
#249429=CARTESIAN_POINT('Ctrl Pts',(-19.3582943175342,3.18106678530057,
38.8900185337585));
#249430=CARTESIAN_POINT('Ctrl Pts',(-19.4414368931548,2.54197664747888,
38.9087719774245));
#249431=CARTESIAN_POINT('Ctrl Pts',(-19.469760273999,2.32426396258478,38.9151605325436));
#249432=CARTESIAN_POINT('Ctrl Pts',(-19.4944264783855,2.1060680870348,38.9215464495299));
#249433=CARTESIAN_POINT('Ctrl Pts',(-19.5154336903675,1.88751688155066,
38.9279337341328));
#249434=CARTESIAN_POINT('Ctrl Pts',(-19.5771199655971,1.24575586039175,
38.9466895688586));
#249435=CARTESIAN_POINT('Ctrl Pts',(-19.6072534723572,0.600928014460877,
38.9654570637038));
#249436=CARTESIAN_POINT('Ctrl Pts',(-19.6058089154924,-0.0437011219785517,
38.9843378303691));
#249437=CARTESIAN_POINT('Ctrl Pts',(-19.605390105542,-0.230593797036404,
38.9898117948392));
#249438=CARTESIAN_POINT('Ctrl Pts',(-19.6023172160371,-0.417469518724717,
38.9952952815769));
#249439=CARTESIAN_POINT('Ctrl Pts',(-19.5965902094883,-0.604248125675373,
39.0007907668472));
#249440=CARTESIAN_POINT('Ctrl Pts',(-19.5759371542654,-1.2778197116171,
39.0206088969293));
#249441=CARTESIAN_POINT('Ctrl Pts',(-19.5208365896132,-1.95055727686103,
39.0405154723702));
#249442=CARTESIAN_POINT('Ctrl Pts',(-19.4313896897527,-2.61871624488617,
39.0604368120439));
#249443=CARTESIAN_POINT('Ctrl Pts',(-19.3419022976843,-3.28717768546051,
39.0803671700181));
#249444=CARTESIAN_POINT('Ctrl Pts',(-19.2180380036601,-3.95105563424922,
39.1003123014001));
#249445=CARTESIAN_POINT('Ctrl Pts',(-19.0599407103179,-4.60662994542191,
39.1201984683411));
#249446=CARTESIAN_POINT('Ctrl Pts',(-19.0141714898166,-4.7964189327521,
39.1259555204728));
#249447=CARTESIAN_POINT('Ctrl Pts',(-18.9655334299679,-4.98551221596434,
39.1317076310285));
#249448=CARTESIAN_POINT('Ctrl Pts',(-18.9140305872497,-5.1738201245711,
39.1374530106526));
#249449=CARTESIAN_POINT('Ctrl Pts',(-18.7357532192935,-5.82564896624137,
39.1573406732213));
#249450=CARTESIAN_POINT('Ctrl Pts',(-18.5231480359024,-6.46806393489947,
39.177147718234));
#249451=CARTESIAN_POINT('Ctrl Pts',(-18.2781298815287,-7.09784710201545,
39.1967997382514));
#249452=CARTESIAN_POINT('Ctrl Pts',(-18.1850882159908,-7.33699703335827,
39.204262273745));
#249453=CARTESIAN_POINT('Ctrl Pts',(-18.0873729250514,-7.5743259630404,
39.2117024502621));
#249454=CARTESIAN_POINT('Ctrl Pts',(-17.9850896270475,-7.80965950131475,
39.2191161672133));
#249455=CARTESIAN_POINT('Ctrl Pts',(-17.7295369819344,-8.39763534256677,
39.2376391813707));
#249456=CARTESIAN_POINT('Ctrl Pts',(-17.4449639021088,-8.97313362565187,
39.2564410703003));
#249457=CARTESIAN_POINT('Ctrl Pts',(-17.1330459657647,-9.5334413007953,
39.2753958570645));
#249458=CARTESIAN_POINT('Ctrl Pts',(-16.8206642407612,-10.0945820936123,
39.2943788275723));
#249459=CARTESIAN_POINT('Ctrl Pts',(-16.48085698656,-10.6404873797353,39.3135150484746));
#249460=CARTESIAN_POINT('Ctrl Pts',(-16.1152883309105,-11.1684807919792,
39.3326774816681));
#249461=CARTESIAN_POINT('Ctrl Pts',(-15.749944989317,-11.6961487815279,
39.3518281043153));
#249462=CARTESIAN_POINT('Ctrl Pts',(-15.358872692508,-12.2059274608069,
39.3710048898112));
#249463=CARTESIAN_POINT('Ctrl Pts',(-14.9437030381043,-12.6951881453451,
39.3900814346616));
#249464=CARTESIAN_POINT('Ctrl Pts',(-14.6966853427901,-12.9862885314657,
39.4014315998134));
#249465=CARTESIAN_POINT('Ctrl Pts',(-14.441136537063,-13.2701263104372,
39.4127462929181));
#249466=CARTESIAN_POINT('Ctrl Pts',(-14.1773937893802,-13.5461537310069,
39.4239989174128));
#249467=CARTESIAN_POINT('Ctrl Pts',(-14.0604655137556,-13.6685283198663,
39.428987680099));
#249468=CARTESIAN_POINT('Ctrl Pts',(-13.9419266296556,-13.7893678161443,
39.4339642427055));
#249469=CARTESIAN_POINT('Ctrl Pts',(-13.8218265218183,-13.9086441633517,
39.4389262830231));
#249470=CARTESIAN_POINT('Ctrl Pts',(-13.2614487168288,-14.4651783650174,
39.4620787789826));
#249471=CARTESIAN_POINT('Ctrl Pts',(-12.6670329600825,-14.9872975179607,
39.4851959422621));
#249472=CARTESIAN_POINT('Ctrl Pts',(-12.0434249899063,-15.4719277176964,
39.5083617589657));
#249473=CARTESIAN_POINT('Ctrl Pts',(-11.4170028869396,-15.9587448903408,
39.5316321151998));
#249474=CARTESIAN_POINT('Ctrl Pts',(-10.7611233053563,-16.4077337987551,
39.5549515876327));
#249475=CARTESIAN_POINT('Ctrl Pts',(-10.0807020409664,-16.8157268037529,
39.5784053321619));
#249476=CARTESIAN_POINT('Ctrl Pts',(-9.5201231148707,-17.1518601560833,
39.5977281775948));
#249477=CARTESIAN_POINT('Ctrl Pts',(-8.94288604624528,-17.4601659981466,
39.6171421815399));
#249478=CARTESIAN_POINT('Ctrl Pts',(-8.35175006528086,-17.7388483613126,
39.6366946916754));
#249479=CARTESIAN_POINT('Ctrl Pts',(-8.13537845984064,-17.8408535720726,
39.6438514341926));
#249480=CARTESIAN_POINT('Ctrl Pts',(-7.91714487119075,-17.9388897744118,
39.6510267520639));
#249481=CARTESIAN_POINT('Ctrl Pts',(-7.69718509265571,-18.0328682355007,
39.6582229784211));
#249482=CARTESIAN_POINT('Ctrl Pts',(-7.1509111218993,-18.2662653931381,
39.6760949328883));
#249483=CARTESIAN_POINT('Ctrl Pts',(-6.59413622133957,-18.4750055335664,
39.6937262282563));
#249484=CARTESIAN_POINT('Ctrl Pts',(-6.02890891315662,-18.6576645047189,
39.7112162644424));
#249485=CARTESIAN_POINT('Ctrl Pts',(-5.42819244594582,-18.8517921596758,
39.7298044547102));
#249486=CARTESIAN_POINT('Ctrl Pts',(-4.81792829069694,-19.0164599213926,
39.7482330903194));
#249487=CARTESIAN_POINT('Ctrl Pts',(-4.20107549940222,-19.1513432952947,
39.7666214945616));
#249488=CARTESIAN_POINT('Ctrl Pts',(-3.76366754304676,-19.24698858013,39.7796606417191));
#249489=CARTESIAN_POINT('Ctrl Pts',(-3.32294782202153,-19.3276576281919,
39.7926795598458));
#249490=CARTESIAN_POINT('Ctrl Pts',(-2.87998716038536,-19.3932365865902,
39.8057207931708));
#249491=CARTESIAN_POINT('Ctrl Pts',(-2.2557948070768,-19.4856463374222,
39.8240976803848));
#249492=CARTESIAN_POINT('Ctrl Pts',(-1.62715081338261,-19.5480908906808,
39.8425187863074));
#249493=CARTESIAN_POINT('Ctrl Pts',(-0.997093455778837,-19.5802662304229,
39.8611033390438));
#249494=CARTESIAN_POINT('Ctrl Pts',(-0.825713839774443,-19.5890181278545,
39.8661584558092));
#249495=CARTESIAN_POINT('Ctrl Pts',(-0.654229921185652,-19.5955306115028,
39.8712256650561));
#249496=CARTESIAN_POINT('Ctrl Pts',(-0.482703432297031,-19.5997978828076,
39.8763073612756));
#249497=CARTESIAN_POINT('Ctrl Pts',(0.210081432185153,-19.6170331272981,
39.8968320175521));
#249498=CARTESIAN_POINT('Ctrl Pts',(0.903976678263235,-19.5979257444898,
39.9173480662535));
#249499=CARTESIAN_POINT('Ctrl Pts',(1.5949301821359,-19.5421953627661,39.9378239545493));
#249500=CARTESIAN_POINT('Ctrl Pts',(2.25713666447973,-19.488783635589,39.9574479464464));
#249501=CARTESIAN_POINT('Ctrl Pts',(2.91664033075147,-19.4017333675744,
39.9770350555453));
#249502=CARTESIAN_POINT('Ctrl Pts',(3.56988137910799,-19.2808420883146,
39.9965574844744));
#249503=CARTESIAN_POINT('Ctrl Pts',(4.25171314814201,-19.154659701268,40.0169343611052));
#249504=CARTESIAN_POINT('Ctrl Pts',(4.92672115598147,-18.991609257207,40.037240782727));
#249505=CARTESIAN_POINT('Ctrl Pts',(5.59123128202901,-18.7934109160563,
40.0574449938715));
#249506=CARTESIAN_POINT('Ctrl Pts',(5.99852097905938,-18.6719317404125,
40.069828502735));
#249507=CARTESIAN_POINT('Ctrl Pts',(6.40186744498622,-18.5372495605936,
40.0821736111686));
#249508=CARTESIAN_POINT('Ctrl Pts',(6.80043071192178,-18.3897680335842,
40.094472950243));
#249509=CARTESIAN_POINT('Ctrl Pts',(7.39484082959268,-18.1698167257329,
40.1128159642462));
#249510=CARTESIAN_POINT('Ctrl Pts',(7.97872200995742,-17.9209502130476,
40.1314186301259));
#249511=CARTESIAN_POINT('Ctrl Pts',(8.5493073537199,-17.6445641358082,40.1501538351655));
#249512=CARTESIAN_POINT('Ctrl Pts',(9.12023393795451,-17.3680127649515,
40.168900244857));
#249513=CARTESIAN_POINT('Ctrl Pts',(9.67784890434085,-17.0639096809464,
40.1877792640375));
#249514=CARTESIAN_POINT('Ctrl Pts',(10.21943206776,-16.7336459138282,40.2066631865554));
#249515=CARTESIAN_POINT('Ctrl Pts',(10.7607301816366,-16.4035559732654,
40.2255371699654));
#249516=CARTESIAN_POINT('Ctrl Pts',(11.2860136709464,-16.0473336698208,
40.2444160488547));
#249517=CARTESIAN_POINT('Ctrl Pts',(11.7926150391508,-15.6663489643914,
40.263172635626));
#249518=CARTESIAN_POINT('Ctrl Pts',(11.9673565048148,-15.5349363192612,
40.2696423249498));
#249519=CARTESIAN_POINT('Ctrl Pts',(12.1398756469911,-15.4005773239806,
40.2760974665942));
#249520=CARTESIAN_POINT('Ctrl Pts',(12.3100642060243,-15.2633274163032,
40.2825328404367));
#249521=CARTESIAN_POINT('Ctrl Pts',(12.5866397559343,-15.0402808795288,
40.2929910467314));
#249522=CARTESIAN_POINT('Ctrl Pts',(12.8570600761549,-14.8095996726745,
40.303397054161));
#249523=CARTESIAN_POINT('Ctrl Pts',(13.1210271260707,-14.5717216244534,
40.3137283920137));
#249524=CARTESIAN_POINT('Ctrl Pts',(13.7661918019505,-13.990321355259,40.3389793248073));
#249525=CARTESIAN_POINT('Ctrl Pts',(14.3722432081622,-13.3655644961776,
40.3643850531449));
#249526=CARTESIAN_POINT('Ctrl Pts',(14.9346078002265,-12.7036441113675,
40.3899402216308));
#249527=CARTESIAN_POINT('Ctrl Pts',(15.5047215214475,-12.0326027637057,
40.4158475287541));
#249528=CARTESIAN_POINT('Ctrl Pts',(16.0299371026475,-11.3233657760817,
40.4419084162448));
#249529=CARTESIAN_POINT('Ctrl Pts',(16.5054586777404,-10.5823426785941,
40.4681167245239));
#249530=CARTESIAN_POINT('Ctrl Pts',(16.8050887936305,-10.115417836048,40.484630798455));
#249531=CARTESIAN_POINT('Ctrl Pts',(17.0849879145922,-9.63587192797908,
40.5012033926362));
#249532=CARTESIAN_POINT('Ctrl Pts',(17.3439475292903,-9.14530230794264,
40.5178328680767));
#249533=CARTESIAN_POINT('Ctrl Pts',(17.4243718934918,-8.99294747132463,
40.5229974378141));
#249534=CARTESIAN_POINT('Ctrl Pts',(17.5027765582842,-8.83952935620571,
40.5281675092463));
#249535=CARTESIAN_POINT('Ctrl Pts',(17.5791251712331,-8.68509574763249,
40.5333430380187));
#249536=CARTESIAN_POINT('Ctrl Pts',(17.7599011358455,-8.31943246338784,
40.5455975004126));
#249537=CARTESIAN_POINT('Ctrl Pts',(17.9292745047587,-7.94817210599732,
40.5577387257966));
#249538=CARTESIAN_POINT('Ctrl Pts',(18.0867345009772,-7.57193019346775,
40.5698014962112));
#249539=CARTESIAN_POINT('Ctrl Pts',(18.3297430823311,-6.99127468981336,
40.5884180133969));
#249540=CARTESIAN_POINT('Ctrl Pts',(18.5443771028404,-6.39875168800534,
40.6068476676312));
#249541=CARTESIAN_POINT('Ctrl Pts',(18.7300780139982,-5.79722296241184,
40.6252183114));
#249542=CARTESIAN_POINT('Ctrl Pts',(18.876488700659,-5.32296447217985,40.6397021313868));
#249543=CARTESIAN_POINT('Ctrl Pts',(19.0049137260344,-4.84310887851218,
40.6541492699211));
#249544=CARTESIAN_POINT('Ctrl Pts',(19.1150748707318,-4.35908113442548,
40.6686223862835));
#249545=CARTESIAN_POINT('Ctrl Pts',(19.2546668970656,-3.74573952668864,
40.6869621706598));
#249546=CARTESIAN_POINT('Ctrl Pts',(19.3649318888906,-3.12569706128372,
40.7053435947108));
#249547=CARTESIAN_POINT('Ctrl Pts',(19.4453051679371,-2.50189953408125,
40.7238943071075));
#249548=CARTESIAN_POINT('Ctrl Pts',(19.4853053243729,-2.19144811330577,
40.7331266217109));
#249549=CARTESIAN_POINT('Ctrl Pts',(19.5179018381353,-1.88006742547042,
40.7424008684634));
#249550=CARTESIAN_POINT('Ctrl Pts',(19.5430261230378,-1.56812530245415,
40.7517327302868));
#249551=CARTESIAN_POINT('Ctrl Pts',(19.5525518360723,-1.44985442792991,
40.7552708464223));
#249552=CARTESIAN_POINT('Ctrl Pts',(19.5610169632649,-1.3314935040564,40.7588057322039));
#249553=CARTESIAN_POINT('Ctrl Pts',(19.5684180643097,-1.21306250355722,
40.762337494801));
#249554=CARTESIAN_POINT('Ctrl Pts',(19.6115627331221,-0.522669781885507,
40.7829258811304));
#249555=CARTESIAN_POINT('Ctrl Pts',(19.6185448865681,0.170106198618465,
40.803408222699));
#249556=CARTESIAN_POINT('Ctrl Pts',(19.588709783006,0.861294123966849,40.8238054268052));
#249557=CARTESIAN_POINT('Ctrl Pts',(19.573149730717,1.22177285458504,40.8344432837102));
#249558=CARTESIAN_POINT('Ctrl Pts',(19.5475762020466,1.58181924831787,40.8450579833267));
#249559=CARTESIAN_POINT('Ctrl Pts',(19.5119016444375,1.94086813109823,40.8556524914995));
#249560=CARTESIAN_POINT('Ctrl Pts',(19.4600673007048,2.46255822213736,40.8710460777165));
#249561=CARTESIAN_POINT('Ctrl Pts',(19.3869074413703,2.98214237759033,40.8863970368728));
#249562=CARTESIAN_POINT('Ctrl Pts',(19.2930006727264,3.49796794705792,40.9017144665391));
#249563=CARTESIAN_POINT('Ctrl Pts',(19.1690923201573,4.17859083983502,40.9219255493286));
#249564=CARTESIAN_POINT('Ctrl Pts',(19.0090610726892,4.85266911692006,40.9420781951513));
#249565=CARTESIAN_POINT('Ctrl Pts',(18.814281657484,5.51640971121206,40.9621932003597));
#249566=CARTESIAN_POINT('Ctrl Pts',(18.7893774232412,5.60127469152473,40.9647650778909));
#249567=CARTESIAN_POINT('Ctrl Pts',(18.763905199865,5.6859706883746,40.9673363401455));
#249568=CARTESIAN_POINT('Ctrl Pts',(18.737867920474,5.77048978937683,40.9699070306632));
#249569=CARTESIAN_POINT('Ctrl Pts',(18.5495394942322,6.38181899317297,40.9885009126233));
#249570=CARTESIAN_POINT('Ctrl Pts',(18.3313002790741,6.98413028043949,41.0073177428357));
#249571=CARTESIAN_POINT('Ctrl Pts',(18.0843276124158,7.57445258148227,41.0262358995066));
#249572=CARTESIAN_POINT('Ctrl Pts',(17.8344136658271,8.17180522786677,41.0453793588205));
#249573=CARTESIAN_POINT('Ctrl Pts',(17.5550786519644,8.75688145273041,41.0646265071056));
#249574=CARTESIAN_POINT('Ctrl Pts',(17.2475477072148,9.32665673704111,41.0838511488491));
#249575=CARTESIAN_POINT('Ctrl Pts',(16.9400167624652,9.89643202135179,41.1030757905925));
#249576=CARTESIAN_POINT('Ctrl Pts',(16.6042907838062,10.450906485244,41.122277941379));
#249577=CARTESIAN_POINT('Ctrl Pts',(16.2415868867253,10.9871095616463,41.1413316106044));
#249578=CARTESIAN_POINT('Ctrl Pts',(15.9382778167837,11.4355063329861,41.1572651330679));
#249579=CARTESIAN_POINT('Ctrl Pts',(15.6161031128667,11.8711269345185,41.1730948625773));
#249580=CARTESIAN_POINT('Ctrl Pts',(15.2765261226171,12.2927774254404,41.1887468171455));
#249581=CARTESIAN_POINT('Ctrl Pts',(14.7840152494477,12.9043249019156,41.2114478776782));
#249582=CARTESIAN_POINT('Ctrl Pts',(14.2543926756056,13.486047303926,41.2343972992398));
#249583=CARTESIAN_POINT('Ctrl Pts',(13.6920149367636,14.034207601004,41.25751412133));
#249584=CARTESIAN_POINT('Ctrl Pts',(13.1078446087336,14.6036095499795,41.2815267388479));
#249585=CARTESIAN_POINT('Ctrl Pts',(12.4883318219362,15.1367988706636,41.3057199019557));
#249586=CARTESIAN_POINT('Ctrl Pts',(11.8383033812791,15.6296044238871,41.3300020485094));
#249587=CARTESIAN_POINT('Ctrl Pts',(11.1882749406219,16.1224099771107,41.3542841950631));
#249588=CARTESIAN_POINT('Ctrl Pts',(10.5077308445043,16.5748330968833,41.3786552813122));
#249589=CARTESIAN_POINT('Ctrl Pts',(9.80143981381423,16.9827018719894,41.4030239004386));
#249590=CARTESIAN_POINT('Ctrl Pts',(9.74992194600251,17.0124523979446,41.404801382021));
#249591=CARTESIAN_POINT('Ctrl Pts',(9.69826706800881,17.0419658699547,41.4065788518958));
#249592=CARTESIAN_POINT('Ctrl Pts',(9.64647701845708,17.0712406656761,41.4083562746716));
#249593=CARTESIAN_POINT('Ctrl Pts',(9.45339924048275,17.1803796326681,41.4149826603006));
#249594=CARTESIAN_POINT('Ctrl Pts',(9.25847152992285,17.2862182932378,41.4215810743924));
#249595=CARTESIAN_POINT('Ctrl Pts',(9.06178542676847,17.3886677601023,41.4281567129537));
#249596=CARTESIAN_POINT('Ctrl Pts',(8.49023804792027,17.6863742239129,41.4472647684986));
#249597=CARTESIAN_POINT('Ctrl Pts',(7.9038393521081,17.9554639786874,41.4661805035244));
#249598=CARTESIAN_POINT('Ctrl Pts',(7.30558119879884,18.1951117697459,41.4850314166249));
#249599=CARTESIAN_POINT('Ctrl Pts',(7.06907064463919,18.2898521950169,41.4924837846021));
#249600=CARTESIAN_POINT('Ctrl Pts',(6.83070708126517,18.379990885944,41.4999260217331));
#249601=CARTESIAN_POINT('Ctrl Pts',(6.59067730787573,18.4654757346471,41.5073660055664));
#249602=CARTESIAN_POINT('Ctrl Pts',(5.95251292099843,18.692753314797,41.5271466046744));
#249603=CARTESIAN_POINT('Ctrl Pts',(5.30256628780479,18.8871356352404,41.5469111903788));
#249604=CARTESIAN_POINT('Ctrl Pts',(4.64438931966123,19.047629769757,41.566807948368));
#249605=CARTESIAN_POINT('Ctrl Pts',(4.01924827890056,19.2000682097873,41.5857060268471));
#249606=CARTESIAN_POINT('Ctrl Pts',(3.3866827061135,19.3219340870197,41.6047234261102));
#249607=CARTESIAN_POINT('Ctrl Pts',(2.74978871862582,19.4123705820926,41.6239867968716));
#249608=CARTESIAN_POINT('Ctrl Pts',(2.71613170021018,19.4171497491752,41.6250047804563));
#249609=CARTESIAN_POINT('Ctrl Pts',(2.68246260614427,19.4218411451986,41.6260234506679));
#249610=CARTESIAN_POINT('Ctrl Pts',(2.64878189740991,19.4264446439177,41.6270428260824));
#249611=CARTESIAN_POINT('Ctrl Pts',(2.62774242244946,19.4293203315047,41.6276796037606));
#249612=CARTESIAN_POINT('Ctrl Pts',(2.6066982449234,19.4321622572944,41.6283161913863));
#249613=CARTESIAN_POINT('Ctrl Pts',(2.58564947599113,19.4349703909596,41.6289525910975));
#249614=CARTESIAN_POINT('Ctrl Pts',(1.9194072300272,19.5238543198072,41.6490961146584));
#249615=CARTESIAN_POINT('Ctrl Pts',(1.24856146137695,19.5788806681935,41.669051611185));
#249616=CARTESIAN_POINT('Ctrl Pts',(0.576659616731161,19.5991020158963,
41.6888860586769));
#249617=CARTESIAN_POINT('Ctrl Pts',(0.285124148594456,19.6078759761344,
41.6974921444926));
#249618=CARTESIAN_POINT('Ctrl Pts',(-0.00660960380599812,19.610097744654,
41.706075440931));
#249619=CARTESIAN_POINT('Ctrl Pts',(-0.298249588989085,19.60569196887,41.714641419271));
#249620=CARTESIAN_POINT('Ctrl Pts',(-0.970268580116574,19.5955398458831,
41.7343797967725));
#249621=CARTESIAN_POINT('Ctrl Pts',(-1.64179149530311,19.5501944599887,
41.7540262205846));
#249622=CARTESIAN_POINT('Ctrl Pts',(-2.30924994528043,19.4705269952179,
41.7736476317242));
#249623=CARTESIAN_POINT('Ctrl Pts',(-2.42010489594725,19.4572954107242,
41.7769064571447));
#249624=CARTESIAN_POINT('Ctrl Pts',(-2.53084767334644,19.4431171774148,
41.7801645926085));
#249625=CARTESIAN_POINT('Ctrl Pts',(-2.6414618654771,19.4279964095306,41.7834223447952));
#249626=CARTESIAN_POINT('Ctrl Pts',(-3.34186250984438,19.332252858315,41.8040501836541));
#249627=CARTESIAN_POINT('Ctrl Pts',(-4.03710904737991,19.198714950303,41.824662559149));
#249628=CARTESIAN_POINT('Ctrl Pts',(-4.72302410232189,19.0284621933871,
41.8453374197706));
#249629=CARTESIAN_POINT('Ctrl Pts',(-5.35788149151584,18.870882592269,41.8644732995586));
#249630=CARTESIAN_POINT('Ctrl Pts',(-5.98509466184225,18.6816491623088,
41.8837786476967));
#249631=CARTESIAN_POINT('Ctrl Pts',(-6.6013805871041,18.4617234567899,41.9031447951449));
#249632=CARTESIAN_POINT('Ctrl Pts',(-7.2180087443662,18.2416756235199,41.9225216968796));
#249633=CARTESIAN_POINT('Ctrl Pts',(-7.82369721496196,17.9909022474896,
41.9419594326794));
#249634=CARTESIAN_POINT('Ctrl Pts',(-8.41520617045917,17.7103848976554,
41.9613491712401));
#249635=CARTESIAN_POINT('Ctrl Pts',(-8.81242175604809,17.5220092824653,
41.9743699485001));
#249636=CARTESIAN_POINT('Ctrl Pts',(-9.20324409636174,17.320220943949,41.9873690891875));
#249637=CARTESIAN_POINT('Ctrl Pts',(-9.58670517786939,17.1053189138847,
42.00031366436));
#249638=CARTESIAN_POINT('Ctrl Pts',(-10.1575784296272,16.7853860011892,
42.019584750991));
#249639=CARTESIAN_POINT('Ctrl Pts',(-10.7121343115359,16.4363894654945,
42.0387349691183));
#249640=CARTESIAN_POINT('Ctrl Pts',(-11.2480177676625,16.0607314336581,
42.0576552372755));
#249641=CARTESIAN_POINT('Ctrl Pts',(-11.3077848861151,16.018834267717,42.059765416075));
#249642=CARTESIAN_POINT('Ctrl Pts',(-11.367319790991,15.9766054480895,42.061872733356));
#249643=CARTESIAN_POINT('Ctrl Pts',(-11.4266192537799,15.9340482963215,
42.0639770367207));
#249644=CARTESIAN_POINT('Ctrl Pts',(-11.9992165861409,15.5231152047014,
42.0842962510343));
#249645=CARTESIAN_POINT('Ctrl Pts',(-12.5495828303777,15.0810432424604,
42.1048851330457));
#249646=CARTESIAN_POINT('Ctrl Pts',(-13.0747628975291,14.6107983931838,
42.1256337791025));
#249647=CARTESIAN_POINT('Ctrl Pts',(-13.6020329351242,14.1386821898749,
42.1464649950429));
#249648=CARTESIAN_POINT('Ctrl Pts',(-14.1039166189934,13.6381689438114,
42.1674571535111));
#249649=CARTESIAN_POINT('Ctrl Pts',(-14.5774584894505,13.1122208630266,
42.1884983282227));
#249650=CARTESIAN_POINT('Ctrl Pts',(-15.0504793883703,12.5868514089637,
42.2095163542883));
#249651=CARTESIAN_POINT('Ctrl Pts',(-15.4952216752735,12.0361034721003,
42.2305832601008));
#249652=CARTESIAN_POINT('Ctrl Pts',(-15.9087628629171,11.4628833174531,
42.2515877201326));
#249653=CARTESIAN_POINT('Ctrl Pts',(-16.1174518871886,11.1736140539786,
42.2621873904928));
#249654=CARTESIAN_POINT('Ctrl Pts',(-16.3181955106815,10.8786212318645,
42.2727711654791));
#249655=CARTESIAN_POINT('Ctrl Pts',(-16.5106192350654,10.5782733965823,
42.2833247635465));
#249656=CARTESIAN_POINT('Ctrl Pts',(-16.5298814453163,10.5482076488679,
42.2843812113703));
#249657=CARTESIAN_POINT('Ctrl Pts',(-16.549060114541,10.5180887405951,42.2854372231106));
#249658=CARTESIAN_POINT('Ctrl Pts',(-16.5681548470484,10.4879170256719,
42.2864928150926));
#249659=CARTESIAN_POINT('Ctrl Pts',(-16.9382476911051,9.9031308401802,42.3069522291553));
#249660=CARTESIAN_POINT('Ctrl Pts',(-17.2768125314204,9.2985047934731,42.3272539761784));
#249661=CARTESIAN_POINT('Ctrl Pts',(-17.5825708886591,8.67766039079624,
42.3475167319855));
#249662=CARTESIAN_POINT('Ctrl Pts',(-17.8887802081774,8.0559003061751,42.3678093732832));
#249663=CARTESIAN_POINT('Ctrl Pts',(-18.1620854142767,7.41787330026702,
42.3880628848571));
#249664=CARTESIAN_POINT('Ctrl Pts',(-18.4011658474555,6.76725435495339,
42.4083965961789));
#249665=CARTESIAN_POINT('Ctrl Pts',(-18.6392491144984,6.11934903689508,
42.4286454988524));
#249666=CARTESIAN_POINT('Ctrl Pts',(-18.8433917101029,5.45895616925695,
42.4489739840535));
#249667=CARTESIAN_POINT('Ctrl Pts',(-19.0122651457924,4.78975028486047,
42.4694998156063));
#249668=CARTESIAN_POINT('Ctrl Pts',(-19.1015520878868,4.43592703962712,
42.4803522550431));
#249669=CARTESIAN_POINT('Ctrl Pts',(-19.1809793431892,4.07964095509309,
42.4912598573482));
#249670=CARTESIAN_POINT('Ctrl Pts',(-19.25034893934,3.72144081508613,42.5022399038524));
#249671=CARTESIAN_POINT('Ctrl Pts',(-19.2564321146004,3.69002944251257,
42.5032027687234));
#249672=CARTESIAN_POINT('Ctrl Pts',(-19.26243921991,3.65860329252043,42.5041650508147));
#249673=CARTESIAN_POINT('Ctrl Pts',(-19.2683701180398,3.62716273105044,
42.5051267619693));
#249674=CARTESIAN_POINT('Ctrl Pts',(-19.3887646107769,2.988933854631,42.5246490542225));
#249675=CARTESIAN_POINT('Ctrl Pts',(-19.4777554960579,2.34476226863984,
42.543936383918));
#249676=CARTESIAN_POINT('Ctrl Pts',(-19.5342000098535,1.69773552747264,
42.563086648142));
#249677=CARTESIAN_POINT('Ctrl Pts',(-19.5444076465457,1.58072479498786,
42.5665498534495));
#249678=CARTESIAN_POINT('Ctrl Pts',(-19.5535509130568,1.46362081740776,
42.5700085761053));
#249679=CARTESIAN_POINT('Ctrl Pts',(-19.5616231128487,1.34644202647724,
42.5734633951115));
#249680=CARTESIAN_POINT('Ctrl Pts',(-19.606342168317,0.697285044936813,
42.592602693785));
#249681=CARTESIAN_POINT('Ctrl Pts',(-19.6181875472184,0.0458284669240336,
42.6116221881968));
#249682=CARTESIAN_POINT('Ctrl Pts',(-19.5976323584647,-0.604657383774757,
42.6306203207776));
#249683=CARTESIAN_POINT('Ctrl Pts',(-19.5905636075732,-0.828353818391037,
42.6371536135743));
#249684=CARTESIAN_POINT('Ctrl Pts',(-19.5796633817752,-1.05193507784293,
42.6436843800943));
#249685=CARTESIAN_POINT('Ctrl Pts',(-19.5649517984954,-1.27526704080941,
42.6502166238943));
#249686=CARTESIAN_POINT('Ctrl Pts',(-19.5221763014268,-1.92462853681891,
42.6692098192698));
#249687=CARTESIAN_POINT('Ctrl Pts',(-19.4471758068332,-2.57188475337364,
42.6882154291166));
#249688=CARTESIAN_POINT('Ctrl Pts',(-19.3404710619091,-3.21371572037885,
42.7073319928264));
#249689=CARTESIAN_POINT('Ctrl Pts',(-19.315620916934,-3.36318979101152,
42.7117839914695));
#249690=CARTESIAN_POINT('Ctrl Pts',(-19.2890514301536,-3.5123694855016,
42.7162420081241));
#249691=CARTESIAN_POINT('Ctrl Pts',(-19.2607695208532,-3.66121264862133,
42.7207072868199));
#249692=CARTESIAN_POINT('Ctrl Pts',(-19.134712958955,-4.32462816295775,
42.7406096800538));
#249693=CARTESIAN_POINT('Ctrl Pts',(-18.9746172573941,-4.98179228889553,
42.7606086616613));
#249694=CARTESIAN_POINT('Ctrl Pts',(-18.7811946300435,-5.62901090301194,
42.7806199889533));
#249695=CARTESIAN_POINT('Ctrl Pts',(-18.6880549928766,-5.94066889107737,
42.7902561302297));
#249696=CARTESIAN_POINT('Ctrl Pts',(-18.5871882518114,-6.25002127565954,
42.7998951348697));
#249697=CARTESIAN_POINT('Ctrl Pts',(-18.4786768249165,-6.55665877588957,
42.8095276058055));
#249698=CARTESIAN_POINT('Ctrl Pts',(-18.2912942316179,-7.08617471388702,
42.8261614059082));
#249699=CARTESIAN_POINT('Ctrl Pts',(-18.0811146346293,-7.60759359283758,
42.8427757391353));
#249700=CARTESIAN_POINT('Ctrl Pts',(-17.848572569268,-8.11882471153674,
42.8593222125033));
#249701=CARTESIAN_POINT('Ctrl Pts',(-17.6686592058633,-8.51435448331981,
42.87212390355));
#249702=CARTESIAN_POINT('Ctrl Pts',(-17.4753603962122,-8.90378645717535,
42.8848849748933));
#249703=CARTESIAN_POINT('Ctrl Pts',(-17.2693147432776,-9.28635926206099,
42.8975830151794));
#249704=CARTESIAN_POINT('Ctrl Pts',(-17.0422026999812,-9.70804683561434,
42.911579320533));
#249705=CARTESIAN_POINT('Ctrl Pts',(-16.7996041650378,-10.1214007368307,
42.9254990428556));
#249706=CARTESIAN_POINT('Ctrl Pts',(-16.5423762973981,-10.5254137063881,
42.9393119428331));
#249707=CARTESIAN_POINT('Ctrl Pts',(-16.1896278442256,-11.0794553480684,
42.9582542104248));
#249708=CARTESIAN_POINT('Ctrl Pts',(-15.8088568453513,-11.615803043383,
42.977465036984));
#249709=CARTESIAN_POINT('Ctrl Pts',(-15.4022900968417,-12.1318667220663,
42.9968211173166));
#249710=CARTESIAN_POINT('Ctrl Pts',(-14.9949570078454,-12.64890313276,43.0162136820594));
#249711=CARTESIAN_POINT('Ctrl Pts',(-14.561731481351,-13.1455794599968,
43.0357519529016));
#249712=CARTESIAN_POINT('Ctrl Pts',(-14.1048241314883,-13.6193347241743,
43.0553113587116));
#249713=CARTESIAN_POINT('Ctrl Pts',(-13.6483259128953,-14.0926657708538,
43.0748532503264));
#249714=CARTESIAN_POINT('Ctrl Pts',(-13.1681888627302,-14.5431174467737,
43.0944162257623));
#249715=CARTESIAN_POINT('Ctrl Pts',(-12.6665795702373,-14.9681708002398,
43.113876300615));
#249716=CARTESIAN_POINT('Ctrl Pts',(-12.3971647661425,-15.1964673403313,
43.1243283243964));
#249717=CARTESIAN_POINT('Ctrl Pts',(-12.1215549982162,-15.4174375859352,
43.1347506710492));
#249718=CARTESIAN_POINT('Ctrl Pts',(-11.8400805346473,-15.6306942954068,
43.1451241299908));
#249719=CARTESIAN_POINT('Ctrl Pts',(-11.7202511283184,-15.7214820157834,
43.149540322532));
#249720=CARTESIAN_POINT('Ctrl Pts',(-11.5993587669383,-15.8108717725505,
43.1539476543787));
#249721=CARTESIAN_POINT('Ctrl Pts',(-11.4774406166601,-15.8988494963043,
43.1583446401897));
#249722=CARTESIAN_POINT('Ctrl Pts',(-10.8335226932006,-16.3635090491351,
43.181567580879));
#249723=CARTESIAN_POINT('Ctrl Pts',(-10.1610163563892,-16.7884227800217,
43.2047526695372));
#249724=CARTESIAN_POINT('Ctrl Pts',(-9.465284734676,-17.1712656278425,43.2279946495368));
#249725=CARTESIAN_POINT('Ctrl Pts',(-8.76853480463763,-17.5546688240032,
43.2512706476852));
#249726=CARTESIAN_POINT('Ctrl Pts',(-8.04849048415645,-17.8958773259247,
43.2746037331787));
#249727=CARTESIAN_POINT('Ctrl Pts',(-7.31056052502226,-18.1925087134225,
43.2980891553721));
#249728=CARTESIAN_POINT('Ctrl Pts',(-6.58051775278128,-18.4859696276759,
43.3213235592787));
#249729=CARTESIAN_POINT('Ctrl Pts',(-5.83296886555242,-18.7358005747745,
43.3447071322523));
#249730=CARTESIAN_POINT('Ctrl Pts',(-5.0731860982632,-18.9396579198576,
43.3683314346273));
#249731=CARTESIAN_POINT('Ctrl Pts',(-4.97660450932165,-18.9655717299007,
43.371334493869));
#249732=CARTESIAN_POINT('Ctrl Pts',(-4.87982529067065,-18.9907426190789,
43.3743414411781));
#249733=CARTESIAN_POINT('Ctrl Pts',(-4.78285932204469,-19.0151657387881,
43.3773524627605));
#249734=CARTESIAN_POINT('Ctrl Pts',(-4.69074786955742,-19.0383661364386,
43.3802127401894));
#249735=CARTESIAN_POINT('Ctrl Pts',(-4.59846988094241,-19.0609018583872,
43.3830671764807));
#249736=CARTESIAN_POINT('Ctrl Pts',(-4.50603451024662,-19.082768512199,
43.3859161637335));
#249737=CARTESIAN_POINT('Ctrl Pts',(-4.00209587331729,-19.2019810131403,
43.4014482565032));
#249738=CARTESIAN_POINT('Ctrl Pts',(-3.49347768360954,-19.3013075967398,
43.4168185421164));
#249739=CARTESIAN_POINT('Ctrl Pts',(-2.98167678488289,-19.3800352610025,
43.4320899266522));
#249740=CARTESIAN_POINT('Ctrl Pts',(-2.35290752790367,-19.4767555580658,
43.4508514746126));
#249741=CARTESIAN_POINT('Ctrl Pts',(-1.71933319627011,-19.5423847147502,
43.4694637494796));
#249742=CARTESIAN_POINT('Ctrl Pts',(-1.08400374585385,-19.5770839488439,
43.4880433955155));
#249743=CARTESIAN_POINT('Ctrl Pts',(-0.935909397406868,-19.58517228862,
43.4923742833285));
#249744=CARTESIAN_POINT('Ctrl Pts',(-0.78771990137996,-19.5915801088019,
43.4967033982567));
#249745=CARTESIAN_POINT('Ctrl Pts',(-0.639474275654966,-19.5963095698605,
43.501032217645));
#249746=CARTESIAN_POINT('Ctrl Pts',(-0.00304848437921867,-19.6166133797154,
43.5196160530263));
#249747=CARTESIAN_POINT('Ctrl Pts',(0.634415373478666,-19.6059824829555,
43.5381943619882));
#249748=CARTESIAN_POINT('Ctrl Pts',(1.26980139554887,-19.5646022835096,
43.5568841596497));
#249749=CARTESIAN_POINT('Ctrl Pts',(1.71063160000633,-19.5358927413596,
43.569851123099));
#249750=CARTESIAN_POINT('Ctrl Pts',(2.150460607519,-19.4923822435574,43.5828717681766));
#249751=CARTESIAN_POINT('Ctrl Pts',(2.58823590661716,-19.4341414350657,
43.5959851295769));
#249752=CARTESIAN_POINT('Ctrl Pts',(3.07987094615959,-19.3687352272582,
43.6107118351811));
#249753=CARTESIAN_POINT('Ctrl Pts',(3.56914954668982,-19.28485232925,43.6254399039092));
#249754=CARTESIAN_POINT('Ctrl Pts',(4.05458967572974,-19.1826303286845,
43.6401539105142));
#249755=CARTESIAN_POINT('Ctrl Pts',(4.73375713149093,-19.0396140185491,
43.6607399186173));
#249756=CARTESIAN_POINT('Ctrl Pts',(5.40540979097311,-18.8606988365901,
43.6812984449841));
#249757=CARTESIAN_POINT('Ctrl Pts',(6.06550534513044,-18.6463029539251,
43.7017872204485));
#249758=CARTESIAN_POINT('Ctrl Pts',(6.2424765982921,-18.588823536303,43.7072802498241));
#249759=CARTESIAN_POINT('Ctrl Pts',(6.41861729823582,-18.528794114226,43.7127682656922));
#249760=CARTESIAN_POINT('Ctrl Pts',(6.59384989106213,-18.4662232863616,
43.7182504535147));
#249761=CARTESIAN_POINT('Ctrl Pts',(7.26652449063877,-18.2260293481222,
43.739295217156));
#249762=CARTESIAN_POINT('Ctrl Pts',(7.92581386796981,-17.9483820795277,
43.7602540985842));
#249763=CARTESIAN_POINT('Ctrl Pts',(8.56806803090388,-17.6357876460967,
43.7810810210471));
#249764=CARTESIAN_POINT('Ctrl Pts',(8.91454019123954,-17.4671546112169,
43.792316368726));
#249765=CARTESIAN_POINT('Ctrl Pts',(9.25605547833657,-17.2883519416999,
43.8035132911829));
#249766=CARTESIAN_POINT('Ctrl Pts',(9.59204654842168,-17.0997771795284,
43.8146644771659));
#249767=CARTESIAN_POINT('Ctrl Pts',(10.1493330250472,-16.787000519231,43.8331602221423));
#249768=CARTESIAN_POINT('Ctrl Pts',(10.6914413013148,-16.4468708413864,
43.8519085492508));
#249769=CARTESIAN_POINT('Ctrl Pts',(11.215809132395,-16.0812457323226,43.8707816560551));
#249770=CARTESIAN_POINT('Ctrl Pts',(11.7406067448863,-15.7153209502699,
43.8896702316011));
#249771=CARTESIAN_POINT('Ctrl Pts',(12.247635127546,-15.3238596669978,43.9086837075491));
#249772=CARTESIAN_POINT('Ctrl Pts',(12.7343744668538,-14.9087053500516,
43.9276936120083));
#249773=CARTESIAN_POINT('Ctrl Pts',(13.2207538590415,-14.4938580426044,
43.9466894585112));
#249774=CARTESIAN_POINT('Ctrl Pts',(13.6868747022815,-14.0553534475057,
43.9656817419895));
#249775=CARTESIAN_POINT('Ctrl Pts',(14.1302654001807,-13.5950013460168,
43.9845425261252));
#249776=CARTESIAN_POINT('Ctrl Pts',(14.2839043893989,-13.4354850731397,
43.9910779627598));
#249777=CARTESIAN_POINT('Ctrl Pts',(14.4348145392057,-13.2733452887773,
43.997597611604));
#249778=CARTESIAN_POINT('Ctrl Pts',(14.582894020761,-13.1086562220267,44.0040961452706));
#249779=CARTESIAN_POINT('Ctrl Pts',(14.8077957175964,-12.8585280464454,
44.0139660558971));
#249780=CARTESIAN_POINT('Ctrl Pts',(15.0261677522008,-12.6025195496569,
44.0237872662282));
#249781=CARTESIAN_POINT('Ctrl Pts',(15.2378195902247,-12.3410357310326,
44.0335410469246));
#249782=CARTESIAN_POINT('Ctrl Pts',(15.8078279918285,-11.6368227419516,
44.0598093609457));
#249783=CARTESIAN_POINT('Ctrl Pts',(16.3284389161938,-10.8926390959951,
44.0862101810403));
#249784=CARTESIAN_POINT('Ctrl Pts',(16.7956046323486,-10.1162306871631,
44.1127709889545));
#249785=CARTESIAN_POINT('Ctrl Pts',(17.2638319840058,-9.33805788787445,
44.1393921563851));
#249786=CARTESIAN_POINT('Ctrl Pts',(17.6783713404122,-8.52751234730871,
44.1661740599187));
#249787=CARTESIAN_POINT('Ctrl Pts',(18.0350999966458,-7.69237308612429,
44.1931437813253));
#249788=CARTESIAN_POINT('Ctrl Pts',(18.2951486319749,-7.0835719108173,44.2128042126488));
#249789=CARTESIAN_POINT('Ctrl Pts',(18.5244748704375,-6.46170080406409,
44.2325644426266));
#249790=CARTESIAN_POINT('Ctrl Pts',(18.721464078544,-5.829772812281,44.252434665857));
#249791=CARTESIAN_POINT('Ctrl Pts',(18.7959600806053,-5.59079470058125,
44.2599490480151));
#249792=CARTESIAN_POINT('Ctrl Pts',(18.8658856470297,-5.35040433105225,
44.2674234925172));
#249793=CARTESIAN_POINT('Ctrl Pts',(18.9311470047868,-5.1087612380711,44.2748657634842));
#249794=CARTESIAN_POINT('Ctrl Pts',(18.9771464244929,-4.93843928285718,
44.2801114426663));
#249795=CARTESIAN_POINT('Ctrl Pts',(19.020828600005,-4.7674949847776,44.2853411404011));
#249796=CARTESIAN_POINT('Ctrl Pts',(19.0621605762242,-4.59598457439368,
44.2905575594559));
#249797=CARTESIAN_POINT('Ctrl Pts',(19.1764060397999,-4.12191369429583,
44.3049762315747));
#249798=CARTESIAN_POINT('Ctrl Pts',(19.2726956143677,-3.64351627008821,
44.3192934517223));
#249799=CARTESIAN_POINT('Ctrl Pts',(19.350985883335,-3.16214998513938,44.3335662976757));
#249800=CARTESIAN_POINT('Ctrl Pts',(19.4527516874244,-2.53644480242075,
44.3521188925799));
#249801=CARTESIAN_POINT('Ctrl Pts',(19.5241049132395,-1.90572162319231,
44.3705964570231));
#249802=CARTESIAN_POINT('Ctrl Pts',(19.5649506185596,-1.27300839993129,
44.389124366974));
#249803=CARTESIAN_POINT('Ctrl Pts',(19.6057675384316,-0.640741072595828,
44.4076392196357));
#249804=CARTESIAN_POINT('Ctrl Pts',(19.6161191169171,-0.00648670394919104,
44.4262043819325));
#249805=CARTESIAN_POINT('Ctrl Pts',(19.5959229506026,0.626682716759995,
44.4449451100714));
#249806=CARTESIAN_POINT('Ctrl Pts',(19.5865492960246,0.920555887865524,
44.4536432515591));
#249807=CARTESIAN_POINT('Ctrl Pts',(19.5705953858398,1.21419465078124,44.4623792118194));
#249808=CARTESIAN_POINT('Ctrl Pts',(19.5480545964604,1.50728839971708,44.4711654624511));
#249809=CARTESIAN_POINT('Ctrl Pts',(19.5213431871371,1.85461195463585,44.4815773931555));
#249810=CARTESIAN_POINT('Ctrl Pts',(19.4854798869456,2.2012694530825,44.491964791845));
#249811=CARTESIAN_POINT('Ctrl Pts',(19.4404619325807,2.54674744189553,44.5023292351287));
#249812=CARTESIAN_POINT('Ctrl Pts',(19.3505913371954,3.23643476743349,44.523020061753));
#249813=CARTESIAN_POINT('Ctrl Pts',(19.2242332955203,3.92142157259832,44.5436194798598));
#249814=CARTESIAN_POINT('Ctrl Pts',(19.0614039498956,4.59761556644961,44.5641397238548));
#249815=CARTESIAN_POINT('Ctrl Pts',(19.0272023246079,4.739647296116,44.5684499155665));
#249816=CARTESIAN_POINT('Ctrl Pts',(18.9913917954089,4.8812910813743,44.5727566141756));
#249817=CARTESIAN_POINT('Ctrl Pts',(18.9539728052812,5.0225089946227,44.5770599330592));
#249818=CARTESIAN_POINT('Ctrl Pts',(18.7758471214654,5.69474887278458,44.597545029429));
#249819=CARTESIAN_POINT('Ctrl Pts',(18.5612688727521,6.35733737003555,44.6179535396214));
#249820=CARTESIAN_POINT('Ctrl Pts',(18.3122050555704,7.0066889114114,44.6382976936947));
#249821=CARTESIAN_POINT('Ctrl Pts',(18.2555158333156,7.1544873121067,44.6429282108243));
#249822=CARTESIAN_POINT('Ctrl Pts',(18.19704025944,7.30160001505475,44.6475553939235));
#249823=CARTESIAN_POINT('Ctrl Pts',(18.1368018852249,7.44798485784706,44.6521793872032));
#249824=CARTESIAN_POINT('Ctrl Pts',(17.9723964976748,7.84750521549859,44.664799405872));
#249825=CARTESIAN_POINT('Ctrl Pts',(17.7948598770831,8.24160360557394,44.6773956418858));
#249826=CARTESIAN_POINT('Ctrl Pts',(17.6046755010266,8.62942530263859,44.6899709975055));
#249827=CARTESIAN_POINT('Ctrl Pts',(17.324015863337,9.20174306734291,44.708528750909));
#249828=CARTESIAN_POINT('Ctrl Pts',(17.0154224431109,9.76055658079098,44.7273077765361));
#249829=CARTESIAN_POINT('Ctrl Pts',(16.6805158524683,10.3031608898818,44.7461829954384));
#249830=CARTESIAN_POINT('Ctrl Pts',(16.3452187060737,10.846397964167,44.7650802259268));
#249831=CARTESIAN_POINT('Ctrl Pts',(15.9835478023411,11.373388130772,44.7840738119198));
#249832=CARTESIAN_POINT('Ctrl Pts',(15.5971220246895,11.8814684951297,44.8030381330831));
#249833=CARTESIAN_POINT('Ctrl Pts',(15.5535480054743,11.9387604897112,44.8051765817648));
#249834=CARTESIAN_POINT('Ctrl Pts',(15.509659207789,11.9958120948021,44.807314658645));
#249835=CARTESIAN_POINT('Ctrl Pts',(15.4654579396631,12.0526195318694,44.8094521838518));
#249836=CARTESIAN_POINT('Ctrl Pts',(15.0935750571326,12.5305631371433,44.827436035201));
#249837=CARTESIAN_POINT('Ctrl Pts',(14.699575607088,12.9912202330751,44.8453808776532));
#249838=CARTESIAN_POINT('Ctrl Pts',(14.2848231469846,13.4323615062758,44.8631795335283));
#249839=CARTESIAN_POINT('Ctrl Pts',(14.066770823506,13.664287507582,44.8725370145361));
#249840=CARTESIAN_POINT('Ctrl Pts',(13.8429819547258,13.8908198891575,44.8818540890663));
#249841=CARTESIAN_POINT('Ctrl Pts',(13.61378841286,14.1117668481537,44.891115182422));
#249842=CARTESIAN_POINT('Ctrl Pts',(13.4668482240847,14.2534200012049,44.8970526394502));
#249843=CARTESIAN_POINT('Ctrl Pts',(13.3176864899402,14.3927774078182,44.9029670765043));
#249844=CARTESIAN_POINT('Ctrl Pts',(13.1663901569049,14.5297890142031,44.9088543583721));
#249845=CARTESIAN_POINT('Ctrl Pts',(12.5473557315074,15.0903769632285,44.9329423853262));
#249846=CARTESIAN_POINT('Ctrl Pts',(11.8921416048415,15.6110986819004,44.9572637745978));
#249847=CARTESIAN_POINT('Ctrl Pts',(11.2066029981558,16.0883289785562,44.9817543148295));
#249848=CARTESIAN_POINT('Ctrl Pts',(10.5135276882779,16.5708058697365,45.0065141001932));
#249849=CARTESIAN_POINT('Ctrl Pts',(9.78945725625045,17.0088309124241,45.0314467139727));
#249850=CARTESIAN_POINT('Ctrl Pts',(9.04038918454318,17.3986540278078,45.0564849397624));
#249851=CARTESIAN_POINT('Ctrl Pts',(8.33380019240758,17.7663705713554,45.0801032668462));
#249852=CARTESIAN_POINT('Ctrl Pts',(7.60496760705678,18.0911979892289,45.1038155344617));
#249853=CARTESIAN_POINT('Ctrl Pts',(6.85888645783075,18.369971405742,45.1275652400751));
#249854=CARTESIAN_POINT('Ctrl Pts',(6.633423756394,18.4542156030937,45.1347423049179));
#249855=CARTESIAN_POINT('Ctrl Pts',(6.40641430058575,18.5342824360748,45.1418881132693));
#249856=CARTESIAN_POINT('Ctrl Pts',(6.17799224869069,18.6100779383486,45.1490092329829));
#249857=CARTESIAN_POINT('Ctrl Pts',(5.56468144119194,18.8135880649702,45.1681293645358));
#249858=CARTESIAN_POINT('Ctrl Pts',(4.94118346121379,18.986306792319,45.1870715247326));
#249859=CARTESIAN_POINT('Ctrl Pts',(4.31062143089824,19.1278865871245,45.2059624030051));
#249860=CARTESIAN_POINT('Ctrl Pts',(3.67997781695474,19.2694846998635,45.2248557254246));
#249861=CARTESIAN_POINT('Ctrl Pts',(3.04226814135419,19.3799349166156,45.2436977186442));
#249862=CARTESIAN_POINT('Ctrl Pts',(2.40066756444174,19.4588780069064,45.2626152744456));
#249863=CARTESIAN_POINT('Ctrl Pts',(1.76032171021967,19.5376667150315,45.2814958348212));
#249864=CARTESIAN_POINT('Ctrl Pts',(1.1161001801294,19.5850705793755,45.3004517142198));
#249865=CARTESIAN_POINT('Ctrl Pts',(0.471211287620562,19.6007339513409,
45.3196090791895));
#249866=CARTESIAN_POINT('Ctrl Pts',(0.173644981477516,19.6079613850765,
45.3284487202435));
#249867=CARTESIAN_POINT('Ctrl Pts',(-0.124062692244854,19.6084310220228,
45.3373312552916));
#249868=CARTESIAN_POINT('Ctrl Pts',(-0.421592885624358,19.6021087506685,
45.346269004323));
#249869=CARTESIAN_POINT('Ctrl Pts',(-0.799209042739847,19.5940847185999,
45.3576125200993));
#249870=CARTESIAN_POINT('Ctrl Pts',(-1.17662258591618,19.5752759792154,
45.3689010305467));
#249871=CARTESIAN_POINT('Ctrl Pts',(-1.55318600217611,19.5456171255359,
45.3801451316362));
#249872=CARTESIAN_POINT('Ctrl Pts',(-2.17739372216863,19.4964533336395,
45.3987838373665));
#249873=CARTESIAN_POINT('Ctrl Pts',(-2.79926645063122,19.4174740757821,
45.4173005702448));
#249874=CARTESIAN_POINT('Ctrl Pts',(-3.41583626122657,19.3084051038481,
45.4357431134138));
#249875=CARTESIAN_POINT('Ctrl Pts',(-4.08288838293243,19.1904059934625,
45.4556956594826));
#249876=CARTESIAN_POINT('Ctrl Pts',(-4.74373318437844,19.0371872655897,
45.4755613697739));
#249877=CARTESIAN_POINT('Ctrl Pts',(-5.3949060849457,18.8502247218742,45.4954007515146));
#249878=CARTESIAN_POINT('Ctrl Pts',(-5.4505780638861,18.8342403730364,45.4970969179882));
#249879=CARTESIAN_POINT('Ctrl Pts',(-5.50617933856363,18.8180094080162,
45.4987928920163));
#249880=CARTESIAN_POINT('Ctrl Pts',(-5.56170773963108,18.8015327661385,
45.5004887114109));
#249881=CARTESIAN_POINT('Ctrl Pts',(-6.21131775371983,18.6087775029483,
45.5203275909687));
#249882=CARTESIAN_POINT('Ctrl Pts',(-6.85095449201461,18.3823946938461,
45.5401452673247));
#249883=CARTESIAN_POINT('Ctrl Pts',(-7.47714246870458,18.1239163126377,
45.5600023156023));
#249884=CARTESIAN_POINT('Ctrl Pts',(-7.5316919773167,18.1013993222025,45.5617321351874));
#249885=CARTESIAN_POINT('Ctrl Pts',(-7.58613942653523,18.0786387981464,
45.5634622536253));
#249886=CARTESIAN_POINT('Ctrl Pts',(-7.64048251964898,18.0556357720579,
45.5651927109937));
#249887=CARTESIAN_POINT('Ctrl Pts',(-8.23865230656736,17.8024349616983,
45.5842403443916));
#249888=CARTESIAN_POINT('Ctrl Pts',(-8.82447842629426,17.5195806855494,
45.6034617033824));
#249889=CARTESIAN_POINT('Ctrl Pts',(-9.39494692809319,17.2085223668316,
45.6227423978262));
#249890=CARTESIAN_POINT('Ctrl Pts',(-9.66969789129015,17.0587094106234,
45.63202843089));
#249891=CARTESIAN_POINT('Ctrl Pts',(-9.9408872374631,16.9023544198096,45.64132822394));
#249892=CARTESIAN_POINT('Ctrl Pts',(-10.2081825136696,16.7396200083466,
45.6506290017818));
#249893=CARTESIAN_POINT('Ctrl Pts',(-10.7630120922373,16.4018292841261,
45.6699347924546));
#249894=CARTESIAN_POINT('Ctrl Pts',(-11.301060383784,16.0365527016433,45.6892448903189));
#249895=CARTESIAN_POINT('Ctrl Pts',(-11.8193925986778,15.6452429888824,
45.7084451155421));
#249896=CARTESIAN_POINT('Ctrl Pts',(-11.943182981744,15.5517886793714,45.7130305979162));
#249897=CARTESIAN_POINT('Ctrl Pts',(-12.0658490483945,15.4568494821217,
45.7176098134738));
#249898=CARTESIAN_POINT('Ctrl Pts',(-12.1873512541309,15.3604451019735,
45.7221812068744));
#249899=CARTESIAN_POINT('Ctrl Pts',(-12.6615364786944,14.984208865171,45.7400219299549));
#249900=CARTESIAN_POINT('Ctrl Pts',(-13.1179921413276,14.5856577225673,
45.7577435139549));
#249901=CARTESIAN_POINT('Ctrl Pts',(-13.5551913369484,14.1669629230717,
45.7752535067098));
#249902=CARTESIAN_POINT('Ctrl Pts',(-13.629736889887,14.0955725004599,45.7782390842335));
#249903=CARTESIAN_POINT('Ctrl Pts',(-13.7037226862407,14.0235964027954,
45.7812185042448));
#249904=CARTESIAN_POINT('Ctrl Pts',(-13.7771412554818,13.9510453351788,
45.7841913037298));
#249905=CARTESIAN_POINT('Ctrl Pts',(-14.293958393392,13.4403348227635,45.8051178041687));
#249906=CARTESIAN_POINT('Ctrl Pts',(-14.7822695058854,12.9006497472029,
45.8262982318741));
#249907=CARTESIAN_POINT('Ctrl Pts',(-15.2393953926409,12.3356899297357,
45.8476290900156));
#249908=CARTESIAN_POINT('Ctrl Pts',(-15.6986196638046,11.768136728462,45.8690578650361));
#249909=CARTESIAN_POINT('Ctrl Pts',(-16.1263725949953,11.175076535813,45.8906383692219));
#249910=CARTESIAN_POINT('Ctrl Pts',(-16.5199607339672,10.5602128498184,
45.9122649408588));
#249911=CARTESIAN_POINT('Ctrl Pts',(-16.9124604064863,9.94704956693298,
45.9338317042967));
#249912=CARTESIAN_POINT('Ctrl Pts',(-17.2709850091133,9.31220337609967,
45.9554442555078));
#249913=CARTESIAN_POINT('Ctrl Pts',(-17.5928720121374,8.65929644532293,
45.9769979102007));
#249914=CARTESIAN_POINT('Ctrl Pts',(-17.7217064171099,8.39797220688288,
45.9856247023708));
#249915=CARTESIAN_POINT('Ctrl Pts',(-17.8446715670573,8.13375409407909,
45.9942420622572));
#249916=CARTESIAN_POINT('Ctrl Pts',(-17.9615965362585,7.86687201100686,
46.0028432838322));
#249917=CARTESIAN_POINT('Ctrl Pts',(-17.9835214366652,7.81682826815478,
46.0044561209165));
#249918=CARTESIAN_POINT('Ctrl Pts',(-18.0052339512514,7.76669211722235,
46.0060678910632));
#249919=CARTESIAN_POINT('Ctrl Pts',(-18.0267328728561,7.71646503611489,
46.0076786566059));
#249920=CARTESIAN_POINT('Ctrl Pts',(-18.2950291214142,7.0896551111815,46.0277802393895));
#249921=CARTESIAN_POINT('Ctrl Pts',(-18.5300634723691,6.44868044525057,
46.047725375993));
#249922=CARTESIAN_POINT('Ctrl Pts',(-18.7311627681373,5.79715927252697,
46.0676350758099));
#249923=CARTESIAN_POINT('Ctrl Pts',(-18.9323654101242,5.14530327889172,
46.0875550073493));
#249924=CARTESIAN_POINT('Ctrl Pts',(-19.099597212761,4.48288949015098,46.1074394438824));
#249925=CARTESIAN_POINT('Ctrl Pts',(-19.2321589373422,3.81358749234245,
46.1274098170536));
#249926=CARTESIAN_POINT('Ctrl Pts',(-19.3642128206774,3.14684957675037,
46.147303684135));
#249927=CARTESIAN_POINT('Ctrl Pts',(-19.4618609087205,2.47327592579072,
46.1672828857273));
#249928=CARTESIAN_POINT('Ctrl Pts',(-19.5244002108499,1.79654425675075,
46.1874674442283));
#249929=CARTESIAN_POINT('Ctrl Pts',(-19.5591684920463,1.42032008790719,
46.1986889062832));
#249930=CARTESIAN_POINT('Ctrl Pts',(-19.5830854770956,1.04312077721926,
46.2099738357894));
#249931=CARTESIAN_POINT('Ctrl Pts',(-19.5960302286564,0.665585239956466,
46.2213427044112));
#249932=CARTESIAN_POINT('Ctrl Pts',(-19.6156557985973,0.0932026757209248,
46.2385790743205));
#249933=CARTESIAN_POINT('Ctrl Pts',(-19.610458311314,-0.480051640563988,
46.2556449747022));
#249934=CARTESIAN_POINT('Ctrl Pts',(-19.5800053358583,-1.0519602751559,
46.2726025397297));
#249935=CARTESIAN_POINT('Ctrl Pts',(-19.5669762011355,-1.2966481763451,
46.2798577388033));
#249936=CARTESIAN_POINT('Ctrl Pts',(-19.5493241975554,-1.54108941194026,
46.2870930999138));
#249937=CARTESIAN_POINT('Ctrl Pts',(-19.5270163355137,-1.78510887964728,
46.2943134586364));
#249938=CARTESIAN_POINT('Ctrl Pts',(-19.5015405699381,-2.06378115866438,
46.3025591688638));
#249939=CARTESIAN_POINT('Ctrl Pts',(-19.4699926806406,-2.34190339366558,
46.3107853132295));
#249940=CARTESIAN_POINT('Ctrl Pts',(-19.4324513035114,-2.61922513595475,
46.3189990937818));
#249941=CARTESIAN_POINT('Ctrl Pts',(-19.3400072571739,-3.30211814508216,
46.3392251794517));
#249942=CARTESIAN_POINT('Ctrl Pts',(-19.2112169262945,-3.98015980302536,
46.3593762681485));
#249943=CARTESIAN_POINT('Ctrl Pts',(-19.047288279523,-4.64958127754203,
46.3795598968829));
#249944=CARTESIAN_POINT('Ctrl Pts',(-18.8833596327516,-5.31900275205871,
46.3997435256173));
#249945=CARTESIAN_POINT('Ctrl Pts',(-18.6842921167441,-5.97980304938986,
46.4199597157568));
#249946=CARTESIAN_POINT('Ctrl Pts',(-18.4513492754703,-6.62818325867099,
46.4403161144279));
#249947=CARTESIAN_POINT('Ctrl Pts',(-18.2249633776619,-7.25831267152022,
46.4600995152146));
#249948=CARTESIAN_POINT('Ctrl Pts',(-17.9664810034337,-7.87712086224265,
46.4799882052658));
#249949=CARTESIAN_POINT('Ctrl Pts',(-17.6771716771189,-8.48116935385537,
46.4998917847382));
#249950=CARTESIAN_POINT('Ctrl Pts',(-17.6358785419615,-8.56738522640772,
46.5027326236691));
#249951=CARTESIAN_POINT('Ctrl Pts',(-17.5939574508798,-8.65330048939813,
46.5055737661681));
#249952=CARTESIAN_POINT('Ctrl Pts',(-17.5514121387224,-8.73890521951034,
46.5084149496889));
#249953=CARTESIAN_POINT('Ctrl Pts',(-17.2532727310512,-9.3387866690833,
46.528324752415));
#249954=CARTESIAN_POINT('Ctrl Pts',(-16.9244790129555,-9.92341505482128,
46.5482366326138));
#249955=CARTESIAN_POINT('Ctrl Pts',(-16.5663264262281,-10.4894034548046,
46.5680602603922));
#249956=CARTESIAN_POINT('Ctrl Pts',(-16.4882911062083,-10.6127226420921,
46.5723794896675));
#249957=CARTESIAN_POINT('Ctrl Pts',(-16.408862086919,-10.7351571233988,
46.5766945293399));
#249958=CARTESIAN_POINT('Ctrl Pts',(-16.3280528421513,-10.8566721870501,
46.581004445078));
#249959=CARTESIAN_POINT('Ctrl Pts',(-15.9575654339301,-11.4137841996849,
46.6007641831632));
#249960=CARTESIAN_POINT('Ctrl Pts',(-15.5580662540482,-11.9515662716934,
46.6204162181107));
#249961=CARTESIAN_POINT('Ctrl Pts',(-15.1323032981796,-12.4676678383647,
46.6398705093831));
#249962=CARTESIAN_POINT('Ctrl Pts',(-15.0328602842084,-12.5882107240189,
46.6444143367221));
#249963=CARTESIAN_POINT('Ctrl Pts',(-14.9319845104595,-12.7075711127461,
46.6489473766951));
#249964=CARTESIAN_POINT('Ctrl Pts',(-14.8297109479713,-12.8257194634521,
46.6534684820541));
#249965=CARTESIAN_POINT('Ctrl Pts',(-14.7843169102547,-12.8781595130369,
46.6554751709988));
#249966=CARTESIAN_POINT('Ctrl Pts',(-14.7386475029011,-12.9303607889584,
46.6574795061574));
#249967=CARTESIAN_POINT('Ctrl Pts',(-14.6927057809048,-12.9823207171048,
46.6594813861116));
#249968=CARTESIAN_POINT('Ctrl Pts',(-14.2558252892512,-13.4764310370606,
46.6785181627192));
#249969=CARTESIAN_POINT('Ctrl Pts',(-13.7938362686471,-13.9484901447922,
46.6978123214572));
#249970=CARTESIAN_POINT('Ctrl Pts',(-13.3093729263867,-14.3962771934448,
46.7172420070659));
#249971=CARTESIAN_POINT('Ctrl Pts',(-12.8230581232682,-14.8457755381254,
46.7367459465949));
#249972=CARTESIAN_POINT('Ctrl Pts',(-12.3140974242658,-15.270816567099,
46.7563863617411));
#249973=CARTESIAN_POINT('Ctrl Pts',(-11.7851166832902,-15.6691894556326,
46.7760394747901));
#249974=CARTESIAN_POINT('Ctrl Pts',(-11.2579563550294,-16.0661913999798,
46.7956249544187));
#249975=CARTESIAN_POINT('Ctrl Pts',(-10.7109139541521,-16.4367092524432,
46.8152230372185));
#249976=CARTESIAN_POINT('Ctrl Pts',(-10.1465429283985,-16.778579443185,
46.8347114259875));
#249977=CARTESIAN_POINT('Ctrl Pts',(-9.93584571804817,-16.9062101899887,
46.8419870460326));
#249978=CARTESIAN_POINT('Ctrl Pts',(-9.72273282650842,-17.0298483206593,
46.8492473792936));
#249979=CARTESIAN_POINT('Ctrl Pts',(-9.50733532370906,-17.1493817535994,
46.8564860600439));
#249980=CARTESIAN_POINT('Ctrl Pts',(-9.40553941406965,-17.2058727267087,
46.8599070286345));
#249981=CARTESIAN_POINT('Ctrl Pts',(-9.30323322967836,-17.2614469320521,
46.8633231611005));
#249982=CARTESIAN_POINT('Ctrl Pts',(-9.20043052571534,-17.3160925487542,
46.86673378459));
#249983=CARTESIAN_POINT('Ctrl Pts',(-9.0843931097565,-17.3777731846825,
46.8705834881606));
#249984=CARTESIAN_POINT('Ctrl Pts',(-8.96772310365479,-17.4382707506742,
46.8744261730701));
#249985=CARTESIAN_POINT('Ctrl Pts',(-8.85044639213256,-17.4975798888131,
46.8782608702125));
#249986=CARTESIAN_POINT('Ctrl Pts',(-8.17356080139237,-17.8398942365155,
46.9003935784618));
#249987=CARTESIAN_POINT('Ctrl Pts',(-7.47656754298849,-18.1423223876304,
46.9224579280691));
#249988=CARTESIAN_POINT('Ctrl Pts',(-6.76439161289387,-18.4035823787517,
46.9445585666356));
#249989=CARTESIAN_POINT('Ctrl Pts',(-6.0521624559458,-18.6648618960135,
46.9666608569673));
#249990=CARTESIAN_POINT('Ctrl Pts',(-5.32474757653498,-18.8849662963811,
46.9887994628052));
#249991=CARTESIAN_POINT('Ctrl Pts',(-4.58710888483765,-19.0625756704475,
47.0110793642404));
#249992=CARTESIAN_POINT('Ctrl Pts',(-3.85603953684228,-19.2386032714371,
47.0331608428817));
#249993=CARTESIAN_POINT('Ctrl Pts',(-3.11492718178548,-19.3728885798342,
47.055381186059));
#249994=CARTESIAN_POINT('Ctrl Pts',(-2.36864681469754,-19.464121738252,
47.0778421792132));
#249995=CARTESIAN_POINT('Ctrl Pts',(-2.16309875694511,-19.489250093951,
47.0840286122505));
#249996=CARTESIAN_POINT('Ctrl Pts',(-1.95715892897647,-19.5111123318214,
47.0902332948859));
#249997=CARTESIAN_POINT('Ctrl Pts',(-1.75092985893098,-19.5296808721978,
47.0964583338284));
#249998=CARTESIAN_POINT('Ctrl Pts',(-1.12176331616142,-19.5863300359179,
47.1154497700463));
#249999=CARTESIAN_POINT('Ctrl Pts',(-0.489894905214019,-19.6127846244702,
47.134204902151));
#250000=CARTESIAN_POINT('Ctrl Pts',(0.141777348712952,-19.6082023430686,
47.1528316506303));
#250001=CARTESIAN_POINT('Ctrl Pts',(0.781219318226934,-19.6035636985404,
47.1716875124466));
#250002=CARTESIAN_POINT('Ctrl Pts',(1.42046006211451,-19.5671190257372,
47.1904117354893));
#250003=CARTESIAN_POINT('Ctrl Pts',(2.05645565774995,-19.4995302825319,
47.2091157644663));
#250004=CARTESIAN_POINT('Ctrl Pts',(2.69310991271089,-19.4318715420558,
47.2278391639911));
#250005=CARTESIAN_POINT('Ctrl Pts',(3.32651180943024,-19.3330035004283,
47.246542316081));
#250006=CARTESIAN_POINT('Ctrl Pts',(3.9535649409282,-19.2036197309298,47.26533718468));
#250007=CARTESIAN_POINT('Ctrl Pts',(4.50654559439518,-19.0895197961532,
47.2819118546684));
#250008=CARTESIAN_POINT('Ctrl Pts',(5.05458791891275,-18.9516880094631,
47.2985578860334));
#250009=CARTESIAN_POINT('Ctrl Pts',(5.59554573557425,-18.7906250523076,
47.3153519799245));
#250010=CARTESIAN_POINT('Ctrl Pts',(6.2569105713419,-18.5937125150884,47.3358841227387));
#250011=CARTESIAN_POINT('Ctrl Pts',(6.90815854690127,-18.3621767393451,
47.3564338609013));
#250012=CARTESIAN_POINT('Ctrl Pts',(7.54541388879283,-18.0970385298687,
47.3769510718095));
#250013=CARTESIAN_POINT('Ctrl Pts',(7.60341820858253,-18.0729050931127,
47.3788185914432));
#250014=CARTESIAN_POINT('Ctrl Pts',(7.66130661818041,-18.048493289535,47.3806858416857));
#250015=CARTESIAN_POINT('Ctrl Pts',(7.71907620688405,-18.023803906562,47.382552784793));
#250016=CARTESIAN_POINT('Ctrl Pts',(8.30937467429811,-17.7715240261363,
47.4016294941771));
#250017=CARTESIAN_POINT('Ctrl Pts',(8.88726467947517,-17.4902597050775,
47.4206741900665));
#250018=CARTESIAN_POINT('Ctrl Pts',(9.44965569617226,-17.1808663461496,
47.4396465390907));
#250019=CARTESIAN_POINT('Ctrl Pts',(10.0545246171966,-16.848104225791,47.4600518868699));
#250020=CARTESIAN_POINT('Ctrl Pts',(10.6414638700183,-16.4828037486344,
47.480373546202));
#250021=CARTESIAN_POINT('Ctrl Pts',(11.2075902667457,-16.0877325363061,
47.5005613367933));
#250022=CARTESIAN_POINT('Ctrl Pts',(11.4367691210302,-15.927800110746,47.5087337427171));
#250023=CARTESIAN_POINT('Ctrl Pts',(11.6625377207215,-15.7629891766059,
47.5168842104174));
#250024=CARTESIAN_POINT('Ctrl Pts',(11.884707038125,-15.5934842709244,47.5250094108726));
#250025=CARTESIAN_POINT('Ctrl Pts',(11.9729836223838,-15.5261333231718,
47.5282378717195));
#250026=CARTESIAN_POINT('Ctrl Pts',(12.0606919704838,-15.4580413001771,
47.5314623398955));
#250027=CARTESIAN_POINT('Ctrl Pts',(12.1478202832886,-15.3892197922658,
47.534682604371));
#250028=CARTESIAN_POINT('Ctrl Pts',(12.6464248239588,-14.9953786258794,
47.5531110398348));
#250029=CARTESIAN_POINT('Ctrl Pts',(13.1259648786357,-14.5771814625356,
47.5717873731357));
#250030=CARTESIAN_POINT('Ctrl Pts',(13.5842562037265,-14.1368313323926,
47.5905821991308));
#250031=CARTESIAN_POINT('Ctrl Pts',(13.9878591603762,-13.7490286297086,
47.6071342194855));
#250032=CARTESIAN_POINT('Ctrl Pts',(14.3749830029416,-13.344044572756,47.6237780814982));
#250033=CARTESIAN_POINT('Ctrl Pts',(14.7441637478159,-12.9233653495744,
47.6404252100881));
#250034=CARTESIAN_POINT('Ctrl Pts',(15.1632253594984,-12.4458471807222,
47.6593215708373));
#250035=CARTESIAN_POINT('Ctrl Pts',(15.5591675752318,-11.9481073632562,
47.6782222243309));
#250036=CARTESIAN_POINT('Ctrl Pts',(15.9298826170964,-11.4322839472112,
47.6969977623402));
#250037=CARTESIAN_POINT('Ctrl Pts',(16.1212073618405,-11.1660692748542,
47.7066877522553));
#250038=CARTESIAN_POINT('Ctrl Pts',(16.3058132322102,-10.8950372643995,
47.7163444169576));
#250039=CARTESIAN_POINT('Ctrl Pts',(16.4834132962554,-10.6194771640476,
47.7259499673176));
#250040=CARTESIAN_POINT('Ctrl Pts',(16.6554013939217,-10.3526244593086,
47.7352519928678));
#250041=CARTESIAN_POINT('Ctrl Pts',(16.8208194694678,-10.0815253019015,
47.7445060833523));
#250042=CARTESIAN_POINT('Ctrl Pts',(16.9795644056261,-9.80653987646143,
47.7536960832668));
#250043=CARTESIAN_POINT('Ctrl Pts',(17.0059510409588,-9.76083170889089,
47.7552236480655));
#250044=CARTESIAN_POINT('Ctrl Pts',(17.0321509647273,-9.71501582332792,
47.7567514526926));
#250045=CARTESIAN_POINT('Ctrl Pts',(17.0581636303232,-9.66909385143338,
47.7582795110124));
#250046=CARTESIAN_POINT('Ctrl Pts',(17.4811592767574,-8.92235015016094,
47.7831274841815));
#250047=CARTESIAN_POINT('Ctrl Pts',(17.8546433223826,-8.14755468008602,
47.8080421458309));
#250048=CARTESIAN_POINT('Ctrl Pts',(18.1762372283253,-7.35172063608149,
47.8330835679665));
#250049=CARTESIAN_POINT('Ctrl Pts',(18.4958245097284,-6.56085229600529,
47.8579687410836));
#250050=CARTESIAN_POINT('Ctrl Pts',(18.7641668787463,-5.74920586897675,
47.8829791351701));
#250051=CARTESIAN_POINT('Ctrl Pts',(18.9788802059031,-4.92367244668758,
47.9081735120424));
#250052=CARTESIAN_POINT('Ctrl Pts',(19.1581344595885,-4.23447266824636,
47.9292071352605));
#250053=CARTESIAN_POINT('Ctrl Pts',(19.3000093295549,-3.53559376333136,
47.9503690047736));
#250054=CARTESIAN_POINT('Ctrl Pts',(19.4030930434553,-2.83105888806109,
47.9716928677681));
#250055=CARTESIAN_POINT('Ctrl Pts',(19.4676143152033,-2.39008247749865,
47.9850397167215));
#250056=CARTESIAN_POINT('Ctrl Pts',(19.5171292520355,-1.94693478193621,
47.998267582495));
#250057=CARTESIAN_POINT('Ctrl Pts',(19.5512567445452,-1.50259645558143,
48.0114188612883));
#250058=CARTESIAN_POINT('Ctrl Pts',(19.5997793192855,-0.870834844489249,
48.030117390282));
#250059=CARTESIAN_POINT('Ctrl Pts',(19.6171950489522,-0.236664201053551,
48.0486610626982));
#250060=CARTESIAN_POINT('Ctrl Pts',(19.6038840643088,0.396938932693095,
48.0671712536069));
#250061=CARTESIAN_POINT('Ctrl Pts',(19.5905723411789,1.03057721841004,48.0856824714514));
#250062=CARTESIAN_POINT('Ctrl Pts',(19.5465296867878,1.66364766368668,48.1041601827146));
#250063=CARTESIAN_POINT('Ctrl Pts',(19.4721519945469,2.29312355978928,48.1227259890747));
#250064=CARTESIAN_POINT('Ctrl Pts',(19.3978462157649,2.9219908353814,48.1412738447386));
#250065=CARTESIAN_POINT('Ctrl Pts',(19.2932633363267,3.54727008921779,48.1599096839297));
#250066=CARTESIAN_POINT('Ctrl Pts',(19.1588250160392,4.16589903030807,48.1787546809368));
#250067=CARTESIAN_POINT('Ctrl Pts',(19.1312519396597,4.29277879945985,48.1826197585481));
#250068=CARTESIAN_POINT('Ctrl Pts',(19.1024230944334,4.41937868484707,48.1864936320214));
#250069=CARTESIAN_POINT('Ctrl Pts',(19.0723422976412,4.5456720626107,48.190377341355));
#250070=CARTESIAN_POINT('Ctrl Pts',(18.9115294447131,5.22084029450228,48.2111397693649));
#250071=CARTESIAN_POINT('Ctrl Pts',(18.7152351065556,5.88770301031025,48.2318220146535));
#250072=CARTESIAN_POINT('Ctrl Pts',(18.4841091280097,6.54224350665278,48.2524297046351));
#250073=CARTESIAN_POINT('Ctrl Pts',(18.3975698175324,6.78731973559652,48.2601457359214));
#250074=CARTESIAN_POINT('Ctrl Pts',(18.3061478459537,7.03066847082295,48.2678513130374));
#250075=CARTESIAN_POINT('Ctrl Pts',(18.2098791959852,7.27207905099765,48.2755467249605));
#250076=CARTESIAN_POINT('Ctrl Pts',(18.1155206939046,7.50869959921521,48.2830894456925));
#250077=CARTESIAN_POINT('Ctrl Pts',(18.0165059454182,7.74345813752375,48.2906224031199));
#250078=CARTESIAN_POINT('Ctrl Pts',(17.9128697678814,7.9761565392602,48.2981458635403));
#250079=CARTESIAN_POINT('Ctrl Pts',(17.6309058158557,8.60926133473934,48.3186150151768));
#250080=CARTESIAN_POINT('Ctrl Pts',(17.3147294985352,9.22711471129196,48.3390138674862));
#250081=CARTESIAN_POINT('Ctrl Pts',(16.9668415783579,9.82652772908007,48.3593477835403));
#250082=CARTESIAN_POINT('Ctrl Pts',(16.9346040672707,9.88207315818521,48.3612320537498));
#250083=CARTESIAN_POINT('Ctrl Pts',(16.9020942790456,9.93746025702616,48.363115766348));
#250084=CARTESIAN_POINT('Ctrl Pts',(16.8693142228789,9.99268649985981,48.3649989256025));
#250085=CARTESIAN_POINT('Ctrl Pts',(16.6091150419891,10.4310574128277,48.3799469321897));
#250086=CARTESIAN_POINT('Ctrl Pts',(16.3318860033418,10.8592923397931,48.3948600658214));
#250087=CARTESIAN_POINT('Ctrl Pts',(16.03863851379,11.2761336147263,48.4097404248857));
#250088=CARTESIAN_POINT('Ctrl Pts',(15.6770347433605,11.7901410045827,48.4280894104174));
#250089=CARTESIAN_POINT('Ctrl Pts',(15.2906591921725,12.2869130073432,48.4466659627718));
#250090=CARTESIAN_POINT('Ctrl Pts',(14.881462703703,12.7641573800665,48.4653379358775));
#250091=CARTESIAN_POINT('Ctrl Pts',(14.7079142335646,12.9665663280956,48.4732570956412));
#250092=CARTESIAN_POINT('Ctrl Pts',(14.5302605828986,13.1654633000294,48.4811934126681));
#250093=CARTESIAN_POINT('Ctrl Pts',(14.3486494926035,13.3606760344674,48.4891367992333));
#250094=CARTESIAN_POINT('Ctrl Pts',(13.9200978274137,13.8213237970777,48.5078809823898));
#250095=CARTESIAN_POINT('Ctrl Pts',(13.4695123014897,14.2614539381053,48.5266646260978));
#250096=CARTESIAN_POINT('Ctrl Pts',(12.9988137397948,14.6788340153021,48.5453553509041));
#250097=CARTESIAN_POINT('Ctrl Pts',(12.6637529249723,14.9759407416381,48.5586601068411));
#250098=CARTESIAN_POINT('Ctrl Pts',(12.3185000316061,15.2615206931563,48.5719177796177));
#250099=CARTESIAN_POINT('Ctrl Pts',(11.9637366490637,15.5347801842397,48.5850806203868));
#250100=CARTESIAN_POINT('Ctrl Pts',(11.5647853821507,15.8420757663893,48.5998829710787));
#250101=CARTESIAN_POINT('Ctrl Pts',(11.1538073509754,16.1337905292658,48.6145653947437));
#250102=CARTESIAN_POINT('Ctrl Pts',(10.7322068856862,16.4093941840038,48.6290599857062));
#250103=CARTESIAN_POINT('Ctrl Pts',(10.6393907344554,16.4700688573117,48.632250997713));
#250104=CARTESIAN_POINT('Ctrl Pts',(10.5460551596421,16.5299507342313,48.6354444186862));
#250105=CARTESIAN_POINT('Ctrl Pts',(10.4522149827911,16.5890333991381,48.6386403212916));
#250106=CARTESIAN_POINT('Ctrl Pts',(9.44685940871162,17.2220147988849,48.6728795843278));
#250107=CARTESIAN_POINT('Ctrl Pts',(8.3835848269701,17.7632668014406,48.7074026849829));
#250108=CARTESIAN_POINT('Ctrl Pts',(7.2806213395834,18.2048736973522,48.7423008226844));
#250109=CARTESIAN_POINT('Ctrl Pts',(6.18760898022642,18.642496339197,48.7768841033301));
#250110=CARTESIAN_POINT('Ctrl Pts',(5.05561844007359,18.9822627684208,48.8118358450493));
#250111=CARTESIAN_POINT('Ctrl Pts',(3.90242106104796,19.2164289387707,48.8472415725295));
#250112=CARTESIAN_POINT('Origin',(-3.33410091067989E-15,-7.54132781358888E-15,
27.22500000001));
#250113=CARTESIAN_POINT('',(-2.67410765719662,-19.8208994454103,28.0251365197249));
#250114=CARTESIAN_POINT('Ctrl Pts',(13.3243472275507,-14.3853223690818,
27.633052649436));
#250115=CARTESIAN_POINT('Ctrl Pts',(13.3371597049457,-14.3803938268325,
27.638143375699));
#250116=CARTESIAN_POINT('Ctrl Pts',(13.3491097939498,-14.37692629415,27.6437330653008));
#250117=CARTESIAN_POINT('Ctrl Pts',(13.3624591178736,-14.3760350203788,
27.6521670832468));
#250118=CARTESIAN_POINT('Ctrl Pts',(13.3662584232186,-14.3762139658227,
27.6548851034376));
#250119=CARTESIAN_POINT('Ctrl Pts',(13.3719557988712,-14.3779063900848,
27.660004263576));
#250120=CARTESIAN_POINT('Ctrl Pts',(13.3740508948459,-14.379031649626,27.6622551164688));
#250121=CARTESIAN_POINT('Ctrl Pts',(13.3774366296147,-14.382374503165,27.6670087343008));
#250122=CARTESIAN_POINT('Ctrl Pts',(13.3785758837775,-14.3845097043497,
27.6693480579648));
#250123=CARTESIAN_POINT('Ctrl Pts',(13.3801329798409,-14.3905142029247,
27.6748054595257));
#250124=CARTESIAN_POINT('Ctrl Pts',(13.3800114082363,-14.3945742364681,
27.6776960548106));
#250125=CARTESIAN_POINT('Ctrl Pts',(13.3782441005582,-14.4056785236693,
27.6846276021936));
#250126=CARTESIAN_POINT('Ctrl Pts',(13.3754210049365,-14.4135105345079,
27.6884463574984));
#250127=CARTESIAN_POINT('Ctrl Pts',(13.3492688381302,-14.4736876206369,
27.7147893066657));
#250128=CARTESIAN_POINT('Ctrl Pts',(13.2780531294808,-14.5627254576646,
27.7321897333958));
#250129=CARTESIAN_POINT('Ctrl Pts',(13.0525615090802,-14.8288657592731,
27.7783236653612));
#250130=CARTESIAN_POINT('Ctrl Pts',(12.7355118461582,-15.1507143958207,
27.8090358832713));
#250131=CARTESIAN_POINT('Ctrl Pts',(11.3338173669701,-16.3697785915882,
27.8941215381275));
#250132=CARTESIAN_POINT('Ctrl Pts',(9.70157179351285,-17.5591779730853,
27.9382062503939));
#250133=CARTESIAN_POINT('Ctrl Pts',(6.01982544243455,-19.1042347362898,
27.9942735844735));
#250134=CARTESIAN_POINT('Ctrl Pts',(4.52206735635388,-19.5242607581103,
28.0053707332011));
#250135=CARTESIAN_POINT('Ctrl Pts',(1.11327216503949,-20.0521348532805,
28.0188507344105));
#250136=CARTESIAN_POINT('Ctrl Pts',(-0.798452490493468,-20.0719511194766,
28.023490868778));
#250137=CARTESIAN_POINT('Ctrl Pts',(-2.67410274089336,-19.820851594809,
28.0254245808066));
#250138=CARTESIAN_POINT('',(-2.71825954856836,-19.813877416997,28.0244668246282));
#250139=CARTESIAN_POINT('Origin',(-0.549293599331646,-5.00771488118298,
28.0241846198133));
#250140=CARTESIAN_POINT('Ctrl Pts',(-2.71821440726529,-19.8135458119186,
28.0241321612988));
#250141=CARTESIAN_POINT('Ctrl Pts',(-3.93367573347783,-19.6478393313809,
28.0251647833523));
#250142=CARTESIAN_POINT('Ctrl Pts',(-5.13515748447842,-19.3691757868948,
28.0253494250241));
#250143=CARTESIAN_POINT('Ctrl Pts',(-7.6208221079721,-18.5357861146813,
28.0181133545067));
#250144=CARTESIAN_POINT('Ctrl Pts',(-8.89024677618259,-17.9539119362566,
28.0112583434466));
#250145=CARTESIAN_POINT('Ctrl Pts',(-10.8875255235375,-16.7739147470748,
28.000880345311));
#250146=CARTESIAN_POINT('Ctrl Pts',(-11.6558404651034,-16.2444653895009,
27.996844565055));
#250147=CARTESIAN_POINT('Ctrl Pts',(-14.6746609639791,-13.8347791723099,
27.9787569746152));
#250148=CARTESIAN_POINT('Ctrl Pts',(-16.2267975972843,-11.7672430102839,
27.9564205940642));
#250149=CARTESIAN_POINT('Ctrl Pts',(-17.88777906489,-8.81988856544923,27.9292778835763));
#250150=CARTESIAN_POINT('Ctrl Pts',(-18.4013281814634,-7.6661637499722,
27.9196232595673));
#250151=CARTESIAN_POINT('Ctrl Pts',(-19.1991066170309,-5.28143621178189,
27.8976124852012));
#250152=CARTESIAN_POINT('Ctrl Pts',(-19.4805161259997,-4.05772267099027,
27.8842887149602));
#250153=CARTESIAN_POINT('Ctrl Pts',(-19.9716281238596,-0.345621489104549,
27.8433694887118));
#250154=CARTESIAN_POINT('Ctrl Pts',(-19.8313964409325,2.18504032657501,
27.8185849951968));
#250155=CARTESIAN_POINT('Ctrl Pts',(-18.7534638587115,6.43919504332369,
27.7634712392025));
#250156=CARTESIAN_POINT('Ctrl Pts',(-18.0269407359819,8.1946610069294,27.7372525083293));
#250157=CARTESIAN_POINT('Ctrl Pts',(-16.605944183854,10.5902222542839,27.6998220641422));
#250158=CARTESIAN_POINT('Ctrl Pts',(-16.0933703872593,11.333024744401,27.6877174935654));
#250159=CARTESIAN_POINT('Ctrl Pts',(-14.9460768960582,12.7708958296842,
27.6617082318939));
#250160=CARTESIAN_POINT('Ctrl Pts',(-14.3095911196356,13.4593433464896,
27.647467980505));
#250161=CARTESIAN_POINT('Ctrl Pts',(-13.6258943224145,14.0995374014215,
27.6327013191247));
#250162=CARTESIAN_POINT('Ctrl Pts',(19.0900649613877,2.05433372412542,27.2252830000098));
#250163=CARTESIAN_POINT('Ctrl Pts',(19.164972790608,1.358515273083,27.2253117504239));
#250164=CARTESIAN_POINT('Ctrl Pts',(19.2025113633974,0.658448918985767,
27.2259708928909));
#250165=CARTESIAN_POINT('Ctrl Pts',(19.2008633810244,-0.839648309708166,
27.2277157358531));
#250166=CARTESIAN_POINT('Ctrl Pts',(19.1509021077202,-1.63549950645143,
27.2291153399539));
#250167=CARTESIAN_POINT('Ctrl Pts',(19.0025036660294,-2.83263080044433,
27.2330903488605));
#250168=CARTESIAN_POINT('Ctrl Pts',(18.9393247407838,-3.2380532581191,27.2347581381483));
#250169=CARTESIAN_POINT('Ctrl Pts',(18.8015983650252,-3.971022977703,27.2384446479252));
#250170=CARTESIAN_POINT('Ctrl Pts',(18.7312003110849,-4.29933041491541,
27.2403439225767));
#250171=CARTESIAN_POINT('Ctrl Pts',(18.5505186547584,-5.04832093153921,
27.245255779874));
#250172=CARTESIAN_POINT('Ctrl Pts',(18.4345969451057,-5.46764062867066,
27.2484340922319));
#250173=CARTESIAN_POINT('Ctrl Pts',(18.0274492156387,-6.77075667611901,
27.259510986088));
#250174=CARTESIAN_POINT('Ctrl Pts',(17.6888173635434,-7.6332443294199,27.2680706901763));
#250175=CARTESIAN_POINT('Ctrl Pts',(16.8501317667311,-9.39508227704664,
27.2902999344166));
#250176=CARTESIAN_POINT('Ctrl Pts',(16.3428090511469,-10.2791365549283,
27.3045719276886));
#250177=CARTESIAN_POINT('Ctrl Pts',(15.3992222583135,-11.678773935156,27.3404822014852));
#250178=CARTESIAN_POINT('Ctrl Pts',(15.0107817080505,-12.1995946080458,
27.3565377826957));
#250179=CARTESIAN_POINT('Ctrl Pts',(14.5914571329563,-12.7193413875486,
27.3819694579566));
#250180=CARTESIAN_POINT('Ctrl Pts',(-7.21290093784492,18.2291764934771,
47.3766299667637));
#250181=CARTESIAN_POINT('Ctrl Pts',(-4.20323815286959,19.4200431931251,
47.2812717355952));
#250182=CARTESIAN_POINT('Ctrl Pts',(2.41359707849445,20.281308948128,47.0905742764496));
#250183=CARTESIAN_POINT('Ctrl Pts',(11.7629947246592,16.6962163881081,46.8045375893266));
#250184=CARTESIAN_POINT('Ctrl Pts',(18.283695750204,9.10117835512326,46.5185199053947));
#250185=CARTESIAN_POINT('Ctrl Pts',(20.4125262592311,-0.681076661549738,
46.2325022214628));
#250186=CARTESIAN_POINT('Ctrl Pts',(17.6366122703222,-10.2994071616871,
45.9464845375308));
#250187=CARTESIAN_POINT('Ctrl Pts',(10.6235913473688,-17.4433657146152,
45.6604668535989));
#250188=CARTESIAN_POINT('Ctrl Pts',(1.05804826432818,-20.3963397841661,
45.3744491696672));
#250189=CARTESIAN_POINT('Ctrl Pts',(-8.76164095077485,-18.4489621776749,
45.0884314857352));
#250190=CARTESIAN_POINT('Ctrl Pts',(-16.4763033700783,-12.0690517388839,
44.8024138018034));
#250191=CARTESIAN_POINT('Ctrl Pts',(-20.2323839460323,-2.7894616690056,
44.5163961178714));
#250192=CARTESIAN_POINT('Ctrl Pts',(-19.1274755543705,7.16032403415325,
44.2303784339396));
#250193=CARTESIAN_POINT('Ctrl Pts',(-13.4270304565044,15.3897808213991,
43.9443607500077));
#250194=CARTESIAN_POINT('Ctrl Pts',(-4.50063291508804,19.9217175770845,
43.6583430660759));
#250195=CARTESIAN_POINT('Ctrl Pts',(5.50707955425326,19.6672975739629,43.3723253821439));
#250196=CARTESIAN_POINT('Ctrl Pts',(14.1916704902146,14.6876481670792,43.0863076982121));
#250197=CARTESIAN_POINT('Ctrl Pts',(19.466596323268,6.17917057336689,42.8002900142801));
#250198=CARTESIAN_POINT('Ctrl Pts',(20.0645124723457,-3.8139034033907,42.5142723303483));
#250199=CARTESIAN_POINT('Ctrl Pts',(15.8417648485009,-12.8906558152126,
42.2282546464164));
#250200=CARTESIAN_POINT('Ctrl Pts',(7.81290314568374,-18.8703223300021,
41.9422369624845));
#250201=CARTESIAN_POINT('Ctrl Pts',(-2.09307265942412,-20.3162390076022,
41.6562192785526));
#250202=CARTESIAN_POINT('Ctrl Pts',(-11.4961705833705,-16.8810124831249,
41.3702015946207));
#250203=CARTESIAN_POINT('Ctrl Pts',(-18.1372191489627,-9.38998413563827,
41.0841839106889));
#250204=CARTESIAN_POINT('Ctrl Pts',(-20.4206519274421,0.357064983935485,
40.7981662267569));
#250205=CARTESIAN_POINT('Ctrl Pts',(-17.7978554463378,10.0183263094046,
40.5121485428251));
#250206=CARTESIAN_POINT('Ctrl Pts',(-10.8989780921419,17.2726024988987,
40.2261308588931));
#250207=CARTESIAN_POINT('Ctrl Pts',(-1.38153178138498,20.3769941471229,
39.9401131749613));
#250208=CARTESIAN_POINT('Ctrl Pts',(8.46783888072688,18.5856456768591,39.6540954910294));
#250209=CARTESIAN_POINT('Ctrl Pts',(16.2827417393255,12.3289432631577,39.3680778070976));
#250210=CARTESIAN_POINT('Ctrl Pts',(20.1855822300208,3.11011102222455,39.0820601231656));
#250211=CARTESIAN_POINT('Ctrl Pts',(19.238670886555,-6.85595092270353,38.7960424392338));
#250212=CARTESIAN_POINT('Ctrl Pts',(13.6695109323678,-15.1748143779572,
38.5100247553018));
#250213=CARTESIAN_POINT('Ctrl Pts',(4.81613876368891,-19.8478041088813,
38.22400707137));
#250214=CARTESIAN_POINT('Ctrl Pts',(-5.19435027864363,-19.7521959720525,
37.9379893874381));
#250215=CARTESIAN_POINT('Ctrl Pts',(-13.9568540261178,-14.9109606071929,
37.6519717035062));
#250216=CARTESIAN_POINT('Ctrl Pts',(-19.3661090220246,-6.48724455240246,
37.3659540195743));
#250217=CARTESIAN_POINT('Ctrl Pts',(-20.1224973490312,3.4950852598829,37.0799363356424));
#250218=CARTESIAN_POINT('Ctrl Pts',(-16.0442905023837,12.637692147332,36.7939186517106));
#250219=CARTESIAN_POINT('Ctrl Pts',(-8.11131115498278,18.7439897535895,
36.5079009677786));
#250220=CARTESIAN_POINT('Ctrl Pts',(1.77047728314329,20.3468899521645,36.2218832838468));
#250221=CARTESIAN_POINT('Ctrl Pts',(11.2268940201491,17.0612828121439,35.9358655999149));
#250222=CARTESIAN_POINT('Ctrl Pts',(17.9859573072581,9.67656242046211,35.649847915983));
#250223=CARTESIAN_POINT('Ctrl Pts',(20.4237467046038,-0.033031527622212,
35.3638302320511));
#250224=CARTESIAN_POINT('Ctrl Pts',(17.954563297662,-9.73468938003808,35.0778125481192));
#250225=CARTESIAN_POINT('Ctrl Pts',(11.1716486694778,-17.0975081968528,
34.7917948641874));
#250226=CARTESIAN_POINT('Ctrl Pts',(1.70465374039907,-20.3525103159496,
34.5057771802554));
#250227=CARTESIAN_POINT('Ctrl Pts',(-8.17189824329839,-18.717654757926,
34.2197594963236));
#250228=CARTESIAN_POINT('Ctrl Pts',(-16.0850845909677,-12.5857289910881,
33.9337418123916));
#250229=CARTESIAN_POINT('Ctrl Pts',(-20.1336973231744,-3.4299785179592,
33.6477241284598));
#250230=CARTESIAN_POINT('Ctrl Pts',(-19.3450239960949,6.54985245089273,
33.3617064445279));
#250231=CARTESIAN_POINT('Ctrl Pts',(-13.9085498504893,14.9560276004993,
33.075688760596));
#250232=CARTESIAN_POINT('Ctrl Pts',(-5.1304324284239,19.7688943454578,32.7896710766641));
#250233=CARTESIAN_POINT('Ctrl Pts',(4.88031350104932,19.83212194034,32.5036533927322));
#250234=CARTESIAN_POINT('Ctrl Pts',(13.7185240478777,15.1305194387098,32.2176357088004));
#250235=CARTESIAN_POINT('Ctrl Pts',(19.26074657992,6.79368543249859,31.9316180248685));
#250236=CARTESIAN_POINT('Ctrl Pts',(20.1754166285885,-3.17538726219133,
31.6456003409366));
#250237=CARTESIAN_POINT('Ctrl Pts',(16.2427772244762,-12.3815471124375,
31.3595826570047));
#250238=CARTESIAN_POINT('Ctrl Pts',(8.40767723088317,-18.6129386047611,
31.0735649730728));
#250239=CARTESIAN_POINT('Ctrl Pts',(-1.4474361873743,-20.3724188517542,
30.7875472891409));
#250240=CARTESIAN_POINT('Ctrl Pts',(-10.9547912768018,-17.237258136503,
30.5015296052091));
#250241=CARTESIAN_POINT('Ctrl Pts',(-17.8301676400183,-9.96070484496575,
30.2155119212772));
#250242=CARTESIAN_POINT('Ctrl Pts',(-20.42170024753,-0.291010064301635,
29.9294942373453));
#250243=CARTESIAN_POINT('Ctrl Pts',(-18.1067509547333,9.44860150889341,
29.6434765534134));
#250244=CARTESIAN_POINT('Ctrl Pts',(-11.4415076527982,16.9181105324464,
29.3574588694815));
#250245=CARTESIAN_POINT('Ctrl Pts',(-2.02734512638251,20.3229015714057,
29.0714411855496));
#250246=CARTESIAN_POINT('Ctrl Pts',(7.87389754290309,18.8449547652038,28.7854235016178));
#250247=CARTESIAN_POINT('Ctrl Pts',(15.8833840052774,12.8393407200084,28.4994058176858));
#250248=CARTESIAN_POINT('Ctrl Pts',(20.0767324801768,3.74899395041081,28.213388133754));
#250249=CARTESIAN_POINT('Ctrl Pts',(19.4465302828959,-6.24212788447286,
27.927370449822));
#250250=CARTESIAN_POINT('Ctrl Pts',(14.1440414563833,-14.7334304062563,
27.6413527658902));
#250251=CARTESIAN_POINT('Ctrl Pts',(5.44352649237982,-19.6850987558982,
27.3553350819583));
#250252=CARTESIAN_POINT('Ctrl Pts',(-2.03113937236448,-19.8507233012331,
27.1417335046875));
#250253=CARTESIAN_POINT('Ctrl Pts',(-5.88806994588109,-18.716086812218,
27.0234711553939));
#250254=CARTESIAN_POINT('Ctrl Pts',(-6.62013973344398,-18.4526149174345,
27.0005480340777));
#250255=CARTESIAN_POINT('Ctrl Pts',(-7.30439188741038,18.4604013203844,
47.6060041896009));
#250256=CARTESIAN_POINT('Ctrl Pts',(-4.25632366965761,19.6664642900979,
47.5106459584325));
#250257=CARTESIAN_POINT('Ctrl Pts',(2.444073422561,20.5385456324175,47.3199484992868));
#250258=CARTESIAN_POINT('Ctrl Pts',(11.9122806717609,16.9080363409349,47.0339118121639));
#250259=CARTESIAN_POINT('Ctrl Pts',(18.5156010912514,9.21662171439746,46.747894128232));
#250260=CARTESIAN_POINT('Ctrl Pts',(20.6714861398804,-0.689711570171685,
46.4618764443001));
#250261=CARTESIAN_POINT('Ctrl Pts',(17.8603336264692,-10.4300629338911,
46.1758587603682));
#250262=CARTESIAN_POINT('Ctrl Pts',(10.7583612219778,-17.6646426214686,
45.8898410764363));
#250263=CARTESIAN_POINT('Ctrl Pts',(1.07146809609312,-20.6550785415887,
45.6038233925045));
#250264=CARTESIAN_POINT('Ctrl Pts',(-8.87278587672541,-18.6829965175012,
45.3178057085725));
#250265=CARTESIAN_POINT('Ctrl Pts',(-16.6853143347105,-12.2221540701982,
45.0317880246407));
#250266=CARTESIAN_POINT('Ctrl Pts',(-20.4890419649653,-2.82484735890255,
44.7457703407087));
#250267=CARTESIAN_POINT('Ctrl Pts',(-19.370117625557,7.25115641726534,44.4597526567769));
#250268=CARTESIAN_POINT('Ctrl Pts',(-13.5973592326749,15.5850081874746,
44.1737349728449));
#250269=CARTESIAN_POINT('Ctrl Pts',(-4.55772580888151,20.1744348808843,
43.8877172889131));
#250270=CARTESIAN_POINT('Ctrl Pts',(5.57693972913446,19.9167874427015,43.6016996049812));
#250271=CARTESIAN_POINT('Ctrl Pts',(14.3716991782204,14.8739685947014,43.3156819210494));
#250272=CARTESIAN_POINT('Ctrl Pts',(19.7135401918305,6.25755655615915,43.0296642371174));
#250273=CARTESIAN_POINT('Ctrl Pts',(20.3190412110636,-3.86228474553421,
42.7436465531856));
#250274=CARTESIAN_POINT('Ctrl Pts',(16.0427258478934,-13.0541804655416,
42.4576288692537));
#250275=CARTESIAN_POINT('Ctrl Pts',(7.9120138712402,-19.1097021499721,42.1716111853218));
#250276=CARTESIAN_POINT('Ctrl Pts',(-2.11962437075592,-20.5739610298606,
41.8855935013899));
#250277=CARTESIAN_POINT('Ctrl Pts',(-11.6420054661631,-17.0951568764531,
41.599575817458));
#250278=CARTESIAN_POINT('Ctrl Pts',(-18.3672991748746,-9.50910095149356,
41.3135581335261));
#250279=CARTESIAN_POINT('Ctrl Pts',(-20.6796984818179,0.361594538324737,
41.0275404495942));
#250280=CARTESIAN_POINT('Ctrl Pts',(-18.0236304678274,10.1454139714469,
40.7415227656624));
#250281=CARTESIAN_POINT('Ctrl Pts',(-11.0372372785201,17.4917144145092,
40.4555050817304));
#250282=CARTESIAN_POINT('Ctrl Pts',(-1.39905722811768,20.6354868798953,
40.1694873977986));
#250283=CARTESIAN_POINT('Ctrl Pts',(8.57525780606488,18.8214142257739,39.8834697138667));
#250284=CARTESIAN_POINT('Ctrl Pts',(16.4892967581293,12.4853422989168,39.5974520299348));
#250285=CARTESIAN_POINT('Ctrl Pts',(20.4416468034083,3.14956439260628,39.3114343460029));
#250286=CARTESIAN_POINT('Ctrl Pts',(19.4827233987385,-6.94292221380551,
39.025416662071));
#250287=CARTESIAN_POINT('Ctrl Pts',(13.8429157638674,-15.3673147639087,
38.7393989781391));
#250288=CARTESIAN_POINT('Ctrl Pts',(4.87723398025732,-20.0995837917219,
38.4533812942073));
#250289=CARTESIAN_POINT('Ctrl Pts',(-5.26024330431773,-20.002762816121,
38.1673636102754));
#250290=CARTESIAN_POINT('Ctrl Pts',(-14.1339039537002,-15.1001138712987,
37.8813459263435));
#250291=CARTESIAN_POINT('Ctrl Pts',(-19.6117781530113,-6.56953861208552,
37.5953282424116));
#250292=CARTESIAN_POINT('Ctrl Pts',(-20.377761658005,3.53942222801332,37.3093105584797));
#250293=CARTESIAN_POINT('Ctrl Pts',(-16.2478206436494,12.7980078227206,
37.0232928745479));
#250294=CARTESIAN_POINT('Ctrl Pts',(-8.21420734132261,18.9817669791929,
36.7372751906159));
#250295=CARTESIAN_POINT('Ctrl Pts',(1.7929367051721,20.6050007976186,36.4512575066841));
#250296=CARTESIAN_POINT('Ctrl Pts',(11.3693129900347,17.2777140279968,36.1652398227522));
#250297=CARTESIAN_POINT('Ctrl Pts',(18.2141184983686,9.79931463042184,35.8792221388203));
#250298=CARTESIAN_POINT('Ctrl Pts',(20.6828325177998,-0.0334505496714134,
35.5932044548884));
#250299=CARTESIAN_POINT('Ctrl Pts',(18.1823262394883,-9.85817896060884,
35.3071867709565));
#250300=CARTESIAN_POINT('Ctrl Pts',(11.313366823455,-17.3143989504879,35.0211690870247));
#250301=CARTESIAN_POINT('Ctrl Pts',(1.72627815666986,-20.6106924586311,
34.7351514030927));
#250302=CARTESIAN_POINT('Ctrl Pts',(-8.2755630082577,-18.9550979104602,
34.4491337191609));
#250303=CARTESIAN_POINT('Ctrl Pts',(-16.2891322263917,-12.7453854869034,
34.1631160352289));
#250304=CARTESIAN_POINT('Ctrl Pts',(-20.3891037096258,-3.47348957332576,
33.8770983512971));
#250305=CARTESIAN_POINT('Ctrl Pts',(-19.5904256525981,6.63294072422812,
33.5910806673652));
#250306=CARTESIAN_POINT('Ctrl Pts',(-14.0849870145674,15.1457525627581,
33.3050629834333));
#250307=CARTESIAN_POINT('Ctrl Pts',(-5.19551462303555,20.0196730170817,
33.0190452995014));
#250308=CARTESIAN_POINT('Ctrl Pts',(4.94222280742118,20.0837026866773,32.7330276155696));
#250309=CARTESIAN_POINT('Ctrl Pts',(13.8925506361598,15.322457920531,32.4470099316376));
#250310=CARTESIAN_POINT('Ctrl Pts',(19.5050791337017,6.87986685331638,32.1609922477058));
#250311=CARTESIAN_POINT('Ctrl Pts',(20.4313522460819,-3.2156686949788,31.8749745637738));
#250312=CARTESIAN_POINT('Ctrl Pts',(16.4488252726359,-12.5386134563552,
31.588956879842));
#250313=CARTESIAN_POINT('Ctrl Pts',(8.51433297462609,-18.8490533764877,
31.3029391959101));
#250314=CARTESIAN_POINT('Ctrl Pts',(-1.46579766589046,-20.6308535487779,
31.0169215119782));
#250315=CARTESIAN_POINT('Ctrl Pts',(-11.0937584818912,-17.4559216820795,
30.7309038280463));
#250316=CARTESIAN_POINT('Ctrl Pts',(-18.0563525593635,-10.0870615657941,
30.4448861441144));
#250317=CARTESIAN_POINT('Ctrl Pts',(-20.6807600985316,-0.294701643987251,
30.1588684601826));
#250318=CARTESIAN_POINT('Ctrl Pts',(-18.336444479519,9.56846184898988,29.8728507762507));
#250319=CARTESIAN_POINT('Ctrl Pts',(-11.5866491005732,17.1327256686071,
29.5868330923188));
#250320=CARTESIAN_POINT('Ctrl Pts',(-2.05306306468724,20.5807078424339,
29.3008154083869));
#250321=CARTESIAN_POINT('Ctrl Pts',(7.97378204355697,19.0840133222969,29.014797724455));
#250322=CARTESIAN_POINT('Ctrl Pts',(16.0848729062248,13.0022133376505,28.7287800405231));
#250323=CARTESIAN_POINT('Ctrl Pts',(20.3314163538998,3.79655402760361,28.4427623565912));
#250324=CARTESIAN_POINT('Ctrl Pts',(19.6932193679318,-6.32131679741478,
28.1567446726594));
#250325=CARTESIAN_POINT('Ctrl Pts',(14.32346641555,-14.9203230493286,27.8707269887275));
#250326=CARTESIAN_POINT('Ctrl Pts',(5.51257952459379,-19.9348315334323,
27.5847093047956));
#250327=CARTESIAN_POINT('Ctrl Pts',(-2.0569042832382,-20.1025188028601,
27.3711077275248));
#250328=CARTESIAN_POINT('Ctrl Pts',(-5.96276301333592,-18.9535072862066,
27.2528453782312));
#250329=CARTESIAN_POINT('Ctrl Pts',(-6.70411969920145,-18.6866970757026,
27.229922256915));
#250330=CARTESIAN_POINT('Ctrl Pts',(-7.35849711720089,18.5971415334605,
47.9417806836842));
#250331=CARTESIAN_POINT('Ctrl Pts',(-4.28783925041722,19.8121427984666,
47.8464224525158));
#250332=CARTESIAN_POINT('Ctrl Pts',(2.46217001037743,20.690678174658,47.6557249933701));
#250333=CARTESIAN_POINT('Ctrl Pts',(12.0005217001188,17.0332799107578,47.369688306247));
#250334=CARTESIAN_POINT('Ctrl Pts',(18.6527496081957,9.28489129282601,47.0836706223151));
#250335=CARTESIAN_POINT('Ctrl Pts',(20.8246064560382,-0.694820201479215,
46.7976529383832));
#250336=CARTESIAN_POINT('Ctrl Pts',(17.9926296728585,-10.5073214468486,
46.5116352544513));
#250337=CARTESIAN_POINT('Ctrl Pts',(10.8380516180699,-17.7954894928257,
46.2256175705195));
#250338=CARTESIAN_POINT('Ctrl Pts',(1.07940465218105,-20.8080765017444,
45.9395998865877));
#250339=CARTESIAN_POINT('Ctrl Pts',(-8.9385090230865,-18.8213866680518,
45.6535822026557));
#250340=CARTESIAN_POINT('Ctrl Pts',(-16.8089071389339,-12.3126869826029,
45.3675645187239));
#250341=CARTESIAN_POINT('Ctrl Pts',(-20.6408100004911,-2.8457717872272,
45.0815468347919));
#250342=CARTESIAN_POINT('Ctrl Pts',(-19.5135974965471,7.30486775344348,
44.7955291508602));
#250343=CARTESIAN_POINT('Ctrl Pts',(-13.6980786619302,15.7004506913371,
44.5095114669282));
#250344=CARTESIAN_POINT('Ctrl Pts',(-4.59148615694533,20.3238725469089,
44.2234937829964));
#250345=CARTESIAN_POINT('Ctrl Pts',(5.61824967815876,20.0643166430405,43.9374760990643));
#250346=CARTESIAN_POINT('Ctrl Pts',(14.4781543623876,14.9841442288337,43.6514584151326));
#250347=CARTESIAN_POINT('Ctrl Pts',(19.859563883049,6.30390802308843,43.3654407312006));
#250348=CARTESIAN_POINT('Ctrl Pts',(20.4695500169095,-3.89089376600431,
43.0794230472688));
#250349=CARTESIAN_POINT('Ctrl Pts',(16.1615587931873,-13.1508764215082,
42.7934053633369));
#250350=CARTESIAN_POINT('Ctrl Pts',(7.97062036489931,-19.2512530441788,
42.507387679405));
#250351=CARTESIAN_POINT('Ctrl Pts',(-2.13532501969524,-20.7263580980126,
42.2213699954732));
#250352=CARTESIAN_POINT('Ctrl Pts',(-11.728241048026,-17.2217854718847,
41.9353523115412));
#250353=CARTESIAN_POINT('Ctrl Pts',(-18.503350883151,-9.57953751466592,
41.6493346276094));
#250354=CARTESIAN_POINT('Ctrl Pts',(-20.8328787767761,0.364272969931138,
41.3633169436773));
#250355=CARTESIAN_POINT('Ctrl Pts',(-18.1571365261317,10.2205638826496,
41.0772992597456));
#250356=CARTESIAN_POINT('Ctrl Pts',(-11.1189931737195,17.6212804222372,
40.7912815758136));
#250357=CARTESIAN_POINT('Ctrl Pts',(-1.40942043525284,20.7883396871842,
40.5052638918819));
#250358=CARTESIAN_POINT('Ctrl Pts',(8.63877713257798,18.9608296909045,40.2192462079499));
#250359=CARTESIAN_POINT('Ctrl Pts',(16.6114375786667,12.5778247119299,39.9332285240181));
#250360=CARTESIAN_POINT('Ctrl Pts',(20.5930637831817,3.17289409458759,39.6472108400861));
#250361=CARTESIAN_POINT('Ctrl Pts',(19.6270373653758,-6.99435037527052,
39.3611931561543));
#250362=CARTESIAN_POINT('Ctrl Pts',(13.9454541022107,-15.4811447508544,
39.0751754722224));
#250363=CARTESIAN_POINT('Ctrl Pts',(4.91336101278272,-20.2484670153544,
38.7891577882905));
#250364=CARTESIAN_POINT('Ctrl Pts',(-5.29920739374132,-20.1509288597802,
38.5031401043586));
#250365=CARTESIAN_POINT('Ctrl Pts',(-14.2385977227327,-15.2119646267011,
38.2171224204267));
#250366=CARTESIAN_POINT('Ctrl Pts',(-19.7570480642115,-6.61820101706265,
37.9311047364948));
#250367=CARTESIAN_POINT('Ctrl Pts',(-20.5287054226866,3.56563971572668,
37.645087052563));
#250368=CARTESIAN_POINT('Ctrl Pts',(-16.3681727832506,12.8928062364819,
37.3590693686311));
#250369=CARTESIAN_POINT('Ctrl Pts',(-8.27505226633368,19.1223702218961,
37.0730516846992));
#250370=CARTESIAN_POINT('Ctrl Pts',(1.80621748746097,20.7576277859924,36.7870340007673));
#250371=CARTESIAN_POINT('Ctrl Pts',(11.4535286626568,17.4056948751697,36.5010163168354));
#250372=CARTESIAN_POINT('Ctrl Pts',(18.3490355546499,9.87190088726593,36.2149986329035));
#250373=CARTESIAN_POINT('Ctrl Pts',(20.836036027435,-0.0336983272233793,
35.9289809489716));
#250374=CARTESIAN_POINT('Ctrl Pts',(18.31700780164,-9.93120124196595,35.6429632650398));
#250375=CARTESIAN_POINT('Ctrl Pts',(11.3971680872156,-17.4426515331144,
35.3569455811079));
#250376=CARTESIAN_POINT('Ctrl Pts',(1.73906518049654,-20.7633616067256,
35.0709278971759));
#250377=CARTESIAN_POINT('Ctrl Pts',(-8.33686241180801,-19.0955036079324,
34.7849102132441));
#250378=CARTESIAN_POINT('Ctrl Pts',(-16.4097903724095,-12.8397941123451,
34.4988925293122));
#250379=CARTESIAN_POINT('Ctrl Pts',(-20.5401314880474,-3.49921867947509,
34.2128748453802));
#250380=CARTESIAN_POINT('Ctrl Pts',(-19.7355373998717,6.68207276633544,
33.9268571614483));
#250381=CARTESIAN_POINT('Ctrl Pts',(-14.189318442187,15.2579413766774,33.6408394775166));
#250382=CARTESIAN_POINT('Ctrl Pts',(-5.23399924906165,20.1679643193182,
33.3548217935846));
#250383=CARTESIAN_POINT('Ctrl Pts',(4.97883123031688,20.2324682745314,33.0688041096528));
#250384=CARTESIAN_POINT('Ctrl Pts',(13.9954566338475,15.4359556403326,32.7827864257208));
#250385=CARTESIAN_POINT('Ctrl Pts',(19.6495586955029,6.93082794612401,32.496768741789));
#250386=CARTESIAN_POINT('Ctrl Pts',(20.5826929711993,-3.23948804993892,
32.2107510578571));
#250387=CARTESIAN_POINT('Ctrl Pts',(16.5706663095884,-12.6314904637458,
31.9247333739252));
#250388=CARTESIAN_POINT('Ctrl Pts',(8.5774010139247,-18.9886735724067,31.6387156899933));
#250389=CARTESIAN_POINT('Ctrl Pts',(-1.4766552380766,-20.7836720359113,
31.3526980060615));
#250390=CARTESIAN_POINT('Ctrl Pts',(-11.1759330453857,-17.585222562614,
31.0666803221296));
#250391=CARTESIAN_POINT('Ctrl Pts',(-18.1901009993756,-10.1617792453312,
30.7806626381977));
#250392=CARTESIAN_POINT('Ctrl Pts',(-20.8339482570844,-0.296884579509907,
30.4946449542658));
#250393=CARTESIAN_POINT('Ctrl Pts',(-18.4722676386532,9.63933811137976,
30.2086272703339));
#250394=CARTESIAN_POINT('Ctrl Pts',(-11.6724746420104,17.2596325535676,
29.922609586402));
#250395=CARTESIAN_POINT('Ctrl Pts',(-2.06827067623507,20.7331548721167,
29.6365919024701));
#250396=CARTESIAN_POINT('Ctrl Pts',(8.03284607283324,19.2253739601348,29.3505742185382));
#250397=CARTESIAN_POINT('Ctrl Pts',(16.2040180434696,13.0985243027997,29.0645565346064));
#250398=CARTESIAN_POINT('Ctrl Pts',(20.4820168320048,3.82467627376117,28.7785388506744));
#250399=CARTESIAN_POINT('Ctrl Pts',(19.8390925249088,-6.36814077681434,
28.4925211667426));
#250400=CARTESIAN_POINT('Ctrl Pts',(14.4295643506168,-15.0308415993066,
28.2065034828107));
#250401=CARTESIAN_POINT('Ctrl Pts',(5.55341269083751,-20.0824952793844,
27.9204857988788));
#250402=CARTESIAN_POINT('Ctrl Pts',(-2.07214028752576,-20.251422664825,
27.7068842216081));
#250403=CARTESIAN_POINT('Ctrl Pts',(-6.00693085431638,-19.0939010566117,
27.5886218723145));
#250404=CARTESIAN_POINT('Ctrl Pts',(-6.75377898704213,-18.8251147142943,
27.5656987509983));
#250405=CARTESIAN_POINT('Ctrl Pts',(-7.35848636385801,18.597114781301,48.2800798765288));
#250406=CARTESIAN_POINT('Ctrl Pts',(-4.28807610207837,19.8120181097105,
48.1847216453604));
#250407=CARTESIAN_POINT('Ctrl Pts',(2.46231299161052,20.690667516607,47.9940241862147));
#250408=CARTESIAN_POINT('Ctrl Pts',(12.0004195113334,17.0332134193045,47.7079874990918));
#250409=CARTESIAN_POINT('Ctrl Pts',(18.6527344398819,9.2848768349156,47.4219698151597));
#250410=CARTESIAN_POINT('Ctrl Pts',(20.8245334106056,-0.69482352875757,
47.1359521312279));
#250411=CARTESIAN_POINT('Ctrl Pts',(17.9925902419706,-10.507290751049,46.8499344472961));
#250412=CARTESIAN_POINT('Ctrl Pts',(10.8380182838931,-17.7954432016931,
46.5639167633642));
#250413=CARTESIAN_POINT('Ctrl Pts',(1.07940394350933,-20.8080202034228,
46.2778990794323));
#250414=CARTESIAN_POINT('Ctrl Pts',(-8.93848620920945,-18.8213366594691,
45.9918813955004));
#250415=CARTESIAN_POINT('Ctrl Pts',(-16.8088616404131,-12.3126538913307,
45.7058637115685));
#250416=CARTESIAN_POINT('Ctrl Pts',(-20.6407550737419,-2.84576425842101,
45.4198460276366));
#250417=CARTESIAN_POINT('Ctrl Pts',(-19.5135451739758,7.30484825878244,
45.1338283437048));
#250418=CARTESIAN_POINT('Ctrl Pts',(-13.6980420974059,15.700408682781,44.8478106597729));
#250419=CARTESIAN_POINT('Ctrl Pts',(-4.59147384350171,20.3238182045745,
44.561792975841));
#250420=CARTESIAN_POINT('Ctrl Pts',(5.6182346359575,20.0642629794484,44.275775291909));
#250421=CARTESIAN_POINT('Ctrl Pts',(14.4781156517388,14.9841041589697,43.9897576079772));
#250422=CARTESIAN_POINT('Ctrl Pts',(19.8595107678583,6.30389116311679,43.7037399240454));
#250423=CARTESIAN_POINT('Ctrl Pts',(20.4694952768869,-3.89088335985425,
43.4177222401134));
#250424=CARTESIAN_POINT('Ctrl Pts',(16.1615155708845,-13.1508412521448,
43.1317045561816));
#250425=CARTESIAN_POINT('Ctrl Pts',(7.97059904943002,-19.2512015599557,
42.8456868722496));
#250426=CARTESIAN_POINT('Ctrl Pts',(-2.13531930941816,-20.7263026691252,
42.5596691883178));
#250427=CARTESIAN_POINT('Ctrl Pts',(-11.72820968279,-17.2217394152337,42.2736515043859));
#250428=CARTESIAN_POINT('Ctrl Pts',(-18.503301399289,-9.57951189591236,
41.987633820454));
#250429=CARTESIAN_POINT('Ctrl Pts',(-20.8328230629031,0.364271995757875,
41.7016161365221));
#250430=CARTESIAN_POINT('Ctrl Pts',(-18.1570879681079,10.2205365495593,
41.4155984525902));
#250431=CARTESIAN_POINT('Ctrl Pts',(-11.118963437936,17.6212332972508,41.1295807686582));
#250432=CARTESIAN_POINT('Ctrl Pts',(-1.40941666601215,20.7882840924558,
40.8435630847265));
#250433=CARTESIAN_POINT('Ctrl Pts',(8.63875402970302,18.9607789835293,40.5575454007946));
#250434=CARTESIAN_POINT('Ctrl Pts',(16.6113931543224,12.5777910747684,40.2715277168626));
#250435=CARTESIAN_POINT('Ctrl Pts',(20.5930087106859,3.17288560924528,39.9855100329308));
#250436=CARTESIAN_POINT('Ctrl Pts',(19.6269848763455,-6.99433167012116,
39.6994923489989));
#250437=CARTESIAN_POINT('Ctrl Pts',(13.9454168075675,-15.4811033492787,
39.413474665067));
#250438=CARTESIAN_POINT('Ctrl Pts',(4.91334787287013,-20.248412864421,39.1274569811352));
#250439=CARTESIAN_POINT('Ctrl Pts',(-5.29919322195107,-20.1508749696955,
38.8414392972033));
#250440=CARTESIAN_POINT('Ctrl Pts',(-14.2385596441287,-15.2119239449999,
38.5554216132713));
#250441=CARTESIAN_POINT('Ctrl Pts',(-19.7569952274909,-6.61818331785798,
38.2694039293395));
#250442=CARTESIAN_POINT('Ctrl Pts',(-20.5286505223053,3.56563018005573,
37.9833862454076));
#250443=CARTESIAN_POINT('Ctrl Pts',(-16.3681290094758,12.8927717569586,
37.6973685614758));
#250444=CARTESIAN_POINT('Ctrl Pts',(-8.27503013617419,19.1223190825089,
37.4113508775438));
#250445=CARTESIAN_POINT('Ctrl Pts',(1.8062126570527,20.7575722733988,37.125333193612));
#250446=CARTESIAN_POINT('Ctrl Pts',(11.453498032226,17.4056483267262,36.8393155096801));
#250447=CARTESIAN_POINT('Ctrl Pts',(18.348986483409,9.87187448661805,36.5532978257482));
#250448=CARTESIAN_POINT('Ctrl Pts',(20.8359803051525,-0.0336982371031149,
36.2672801418163));
#250449=CARTESIAN_POINT('Ctrl Pts',(18.3169588160517,-9.93117468272995,
35.9812624578844));
#250450=CARTESIAN_POINT('Ctrl Pts',(11.3971376075112,-17.4426048858365,
35.6952447739525));
#250451=CARTESIAN_POINT('Ctrl Pts',(1.73906052967517,-20.7633060787985,
35.4092270900206));
#250452=CARTESIAN_POINT('Ctrl Pts',(-8.33684011634823,-19.095452540394,
35.1232094060888));
#250453=CARTESIAN_POINT('Ctrl Pts',(-16.4097464873361,-12.8397597745955,
34.8371917221568));
#250454=CARTESIAN_POINT('Ctrl Pts',(-20.5400765571089,-3.49920932143097,
34.551174038225));
#250455=CARTESIAN_POINT('Ctrl Pts',(-19.7354846206781,6.68205489630821,
34.2651563542931));
#250456=CARTESIAN_POINT('Ctrl Pts',(-14.1892804953708,15.2579005720373,
33.9791386703612));
#250457=CARTESIAN_POINT('Ctrl Pts',(-5.23398525166097,20.1679103836395,
33.6931209864293));
#250458=CARTESIAN_POINT('Ctrl Pts',(4.97881791531972,20.2324141664546,33.4071033024974));
#250459=CARTESIAN_POINT('Ctrl Pts',(13.9954192054736,15.4359143594659,33.1210856185655));
#250460=CARTESIAN_POINT('Ctrl Pts',(19.6495061462589,6.9308094111364,32.8350679346337));
#250461=CARTESIAN_POINT('Ctrl Pts',(20.5826379264074,-3.23947938706664,
32.5490502507017));
#250462=CARTESIAN_POINT('Ctrl Pts',(16.5706219943414,-12.631456681939,32.2630325667699));
#250463=CARTESIAN_POINT('Ctrl Pts',(8.57737807506572,-18.9886227928164,
31.9770148828379));
#250464=CARTESIAN_POINT('Ctrl Pts',(-1.47665128878163,-20.7836164491755,
31.6909971989061));
#250465=CARTESIAN_POINT('Ctrl Pts',(-11.1759031578193,-17.5851755430255,
31.4049795149742));
#250466=CARTESIAN_POINT('Ctrl Pts',(-18.1900523522099,-10.1617520515411,
31.1189618310423));
#250467=CARTESIAN_POINT('Ctrl Pts',(-20.8338925423165,-0.296883821320802,
30.8329441471104));
#250468=CARTESIAN_POINT('Ctrl Pts',(-18.472218233993,9.6393124041283,30.5469264631785));
#250469=CARTESIAN_POINT('Ctrl Pts',(-11.6724434337503,17.2595862530516,
30.2609087792467));
#250470=CARTESIAN_POINT('Ctrl Pts',(-2.06826512962863,20.7330997099389,
29.9748910953147));
#250471=CARTESIAN_POINT('Ctrl Pts',(8.03282455968905,19.2253219761727,29.6888734113829));
#250472=CARTESIAN_POINT('Ctrl Pts',(16.203974770053,13.0984904096918,29.402855727451));
#250473=CARTESIAN_POINT('Ctrl Pts',(20.4819619339504,3.82466377548702,29.1168380435192));
#250474=CARTESIAN_POINT('Ctrl Pts',(19.8390397134884,-6.3681192131835,28.8308203595872));
#250475=CARTESIAN_POINT('Ctrl Pts',(14.4295252725705,-15.0308104555539,
28.5448026756554));
#250476=CARTESIAN_POINT('Ctrl Pts',(5.55339881550138,-20.082423486759,28.2587849917234));
#250477=CARTESIAN_POINT('Ctrl Pts',(-2.07213595705684,-20.2513909459398,
28.0451834144526));
#250478=CARTESIAN_POINT('Ctrl Pts',(-6.00691495040043,-19.0938529430217,
27.9269210651591));
#250479=CARTESIAN_POINT('Ctrl Pts',(-6.75376085986237,-18.8250631284815,
27.9039979438429));
#250480=CARTESIAN_POINT('',(-1.80681039404039,19.9180215654983,48.1146278423413));
#250481=CARTESIAN_POINT('Ctrl Pts',(-1.8066290537619,19.9160495745719,48.1146129885405));
#250482=CARTESIAN_POINT('Ctrl Pts',(-0.986724665745437,19.9909514382546,
48.0908377801647));
#250483=CARTESIAN_POINT('Ctrl Pts',(-0.16217562315787,20.0157174081405,
48.0670592161796));
#250484=CARTESIAN_POINT('Ctrl Pts',(0.660663982799136,19.9894707694133,
48.0432792033346));
#250485=CARTESIAN_POINT('Ctrl Pts',(1.23033434842732,19.9712996311113,48.0268157656075));
#250486=CARTESIAN_POINT('Ctrl Pts',(1.79918496260187,19.9286786566628,48.0103516334267));
#250487=CARTESIAN_POINT('Ctrl Pts',(2.36510611954293,19.8613315212514,47.9938874395228));
#250488=CARTESIAN_POINT('Ctrl Pts',(3.18261908592975,19.7640438412053,47.9701037519323));
#250489=CARTESIAN_POINT('Ctrl Pts',(3.9940178567573,19.6151559442148,47.9463199355391));
#250490=CARTESIAN_POINT('Ctrl Pts',(4.79325746977606,19.4170008921156,47.9225378977136));
#250491=CARTESIAN_POINT('Ctrl Pts',(5.5797212496955,19.2220133455206,47.8991360154023));
#250492=CARTESIAN_POINT('Ctrl Pts',(6.35441058481562,18.9793216192556,47.8757358552523));
#250493=CARTESIAN_POINT('Ctrl Pts',(7.11158818955238,18.6911928354907,47.8523392346221));
#250494=CARTESIAN_POINT('Ctrl Pts',(7.66886015316046,18.4791341426606,47.8351196541184));
#250495=CARTESIAN_POINT('Ctrl Pts',(8.21664684555977,18.2424642584385,47.8179019908844));
#250496=CARTESIAN_POINT('Ctrl Pts',(8.75267323590476,17.9821004028718,47.8006869694389));
#250497=CARTESIAN_POINT('Ctrl Pts',(9.41696416580894,17.6594346706557,47.779352604545));
#250498=CARTESIAN_POINT('Ctrl Pts',(10.0637068182882,17.3001269484892,47.7580159042923));
#250499=CARTESIAN_POINT('Ctrl Pts',(10.6884668037023,16.9058081782097,47.7366776457036));
#250500=CARTESIAN_POINT('Ctrl Pts',(10.9700999324537,16.7280547503463,47.7270586549411));
#250501=CARTESIAN_POINT('Ctrl Pts',(11.2472660945381,16.5431875013582,47.7174393475123));
#250502=CARTESIAN_POINT('Ctrl Pts',(11.5195598750037,16.3513591877612,47.7078197945955));
#250503=CARTESIAN_POINT('Ctrl Pts',(12.1218560368997,15.9270474138203,47.6865419681573));
#250504=CARTESIAN_POINT('Ctrl Pts',(12.7003113652767,15.4686744553814,47.6652629406309));
#250505=CARTESIAN_POINT('Ctrl Pts',(13.2518580866014,14.9797378348916,47.6439834823258));
#250506=CARTESIAN_POINT('Ctrl Pts',(13.8067209254047,14.4878615336631,47.622576083484));
#250507=CARTESIAN_POINT('Ctrl Pts',(14.3343499448756,13.9650536433729,47.601168248668));
#250508=CARTESIAN_POINT('Ctrl Pts',(14.8316549349005,13.4149162336578,47.579760762163));
#250509=CARTESIAN_POINT('Ctrl Pts',(15.3235883713905,12.8707210376891,47.5585845049078));
#250510=CARTESIAN_POINT('Ctrl Pts',(15.7858487794532,12.2997842974123,47.5374085884795));
#250511=CARTESIAN_POINT('Ctrl Pts',(16.2154863007561,11.7056215378113,47.5162337720218));
#250512=CARTESIAN_POINT('Ctrl Pts',(16.4144663105847,11.4304441943923,47.5064269814648));
#250513=CARTESIAN_POINT('Ctrl Pts',(16.6064495507626,11.1502853543278,47.4966204268445));
#250514=CARTESIAN_POINT('Ctrl Pts',(16.7911465237653,10.8654956870542,47.4868141835743));
#250515=CARTESIAN_POINT('Ctrl Pts',(17.1991334827954,10.236408656416,47.465152651681));
#250516=CARTESIAN_POINT('Ctrl Pts',(17.5718108799535,9.58434708487411,47.4434901447633));
#250517=CARTESIAN_POINT('Ctrl Pts',(17.9059817890189,8.91298287678909,47.4218270099203));
#250518=CARTESIAN_POINT('Ctrl Pts',(18.2805108289416,8.16053739014925,47.3975475981752));
#250519=CARTESIAN_POINT('Ctrl Pts',(18.6066693057044,7.38384533631554,47.3732673976762));
#250520=CARTESIAN_POINT('Ctrl Pts',(18.882945755053,6.58959162672187,47.348986897083));
#250521=CARTESIAN_POINT('Ctrl Pts',(19.1612285557,5.78956995548937,47.3245300687066));
#250522=CARTESIAN_POINT('Ctrl Pts',(19.3889019033603,4.97173169689912,47.3000729358616));
#250523=CARTESIAN_POINT('Ctrl Pts',(19.5644697292017,4.14292952444657,47.2756159979303));
#250524=CARTESIAN_POINT('Ctrl Pts',(19.7374902445137,3.32615242828887,47.2515139052856));
#250525=CARTESIAN_POINT('Ctrl Pts',(19.8599061603757,2.49872831854394,47.2274120019394));
#250526=CARTESIAN_POINT('Ctrl Pts',(19.9303352969353,1.66722038621819,47.2033107658505));
#250527=CARTESIAN_POINT('Ctrl Pts',(19.959931691706,1.31779629524862,47.1931827175371));
#250528=CARTESIAN_POINT('Ctrl Pts',(19.9803482150461,0.967650994920822,
47.1830547870565));
#250529=CARTESIAN_POINT('Ctrl Pts',(19.9914850418067,0.617271098882003,
47.1729270098781));
#250530=CARTESIAN_POINT('Ctrl Pts',(20.0050865688785,0.189348339205242,
47.1605578459831));
#250531=CARTESIAN_POINT('Ctrl Pts',(20.0048495514301,-0.239019741346142,
47.1481886025195));
#250532=CARTESIAN_POINT('Ctrl Pts',(19.9905764025167,-0.666951338467598,
47.1358192893664));
#250533=CARTESIAN_POINT('Ctrl Pts',(19.9599160295076,-1.58619785300455,
47.1092485755427));
#250534=CARTESIAN_POINT('Ctrl Pts',(19.8644836434741,-2.50343060564453,
47.0826775401438));
#250535=CARTESIAN_POINT('Ctrl Pts',(19.7067029434985,-3.41004962572379,
47.056106281098));
#250536=CARTESIAN_POINT('Ctrl Pts',(19.5473032346051,-4.32597158512832,
47.0292623708004));
#250537=CARTESIAN_POINT('Ctrl Pts',(19.3242693647762,-5.23105970342992,
47.0024182322429));
#250538=CARTESIAN_POINT('Ctrl Pts',(19.0401537540662,-6.11644866739441,
46.975573966399));
#250539=CARTESIAN_POINT('Ctrl Pts',(18.7604122284619,-6.98820667785205,
46.9491429798646));
#250540=CARTESIAN_POINT('Ctrl Pts',(18.4214556904477,-7.84086634344214,
46.9227118699327));
#250541=CARTESIAN_POINT('Ctrl Pts',(18.0257664270385,-8.66598429649982,
46.8962807329841));
#250542=CARTESIAN_POINT('Ctrl Pts',(17.8399216769681,-9.05352031009643,
46.8838667291317));
#250543=CARTESIAN_POINT('Ctrl Pts',(17.6415626984145,-9.43498118024117,
46.8714527193196));
#250544=CARTESIAN_POINT('Ctrl Pts',(17.4309498365186,-9.80949459467724,
46.8590387135337));
#250545=CARTESIAN_POINT('Ctrl Pts',(17.3787702133671,-9.90228080276793,
46.8559631267064));
#250546=CARTESIAN_POINT('Ctrl Pts',(17.3258363793222,-9.994644257522,46.852887537865));
#250547=CARTESIAN_POINT('Ctrl Pts',(17.2721521207833,-10.0865716292013,
46.8498119471536));
#250548=CARTESIAN_POINT('Ctrl Pts',(16.7870774341537,-10.9171994933774,
46.8220218418017));
#250549=CARTESIAN_POINT('Ctrl Pts',(16.2407309062201,-11.7122224293381,
46.7942315837769));
#250550=CARTESIAN_POINT('Ctrl Pts',(15.6402156028829,-12.464314756418,46.766441279401));
#250551=CARTESIAN_POINT('Ctrl Pts',(15.0324368015372,-13.2255039726023,
46.738314839011));
#250552=CARTESIAN_POINT('Ctrl Pts',(14.369171705822,-13.9427168093246,46.7101883511421));
#250553=CARTESIAN_POINT('Ctrl Pts',(13.6578309189341,-14.6083848784899,
46.6820619260217));
#250554=CARTESIAN_POINT('Ctrl Pts',(12.9572843466439,-15.263951792032,46.6543623043044));
#250555=CARTESIAN_POINT('Ctrl Pts',(12.2101109999258,-15.8695256198638,
46.6266627434457));
#250556=CARTESIAN_POINT('Ctrl Pts',(11.423420935864,-16.4179154646934,46.59896334873));
#250557=CARTESIAN_POINT('Ctrl Pts',(11.0905139242887,-16.649979949502,46.587241676958));
#250558=CARTESIAN_POINT('Ctrl Pts',(10.7505307093723,-16.871804667175,46.5755200349384));
#250559=CARTESIAN_POINT('Ctrl Pts',(10.4040112271683,-17.082847304282,46.5637984306496));
#250560=CARTESIAN_POINT('Ctrl Pts',(10.2201870494318,-17.1948027388995,
46.557580268668));
#250561=CARTESIAN_POINT('Ctrl Pts',(10.0345234667666,-17.3037239456351,
46.5513621173045));
#250562=CARTESIAN_POINT('Ctrl Pts',(9.8471300732825,-17.4095776511951,46.5451439777503));
#250563=CARTESIAN_POINT('Ctrl Pts',(9.07262088678924,-17.8470779592702,
46.5194439991219));
#250564=CARTESIAN_POINT('Ctrl Pts',(8.26828221131082,-18.2323319867869,
46.4937429262911));
#250565=CARTESIAN_POINT('Ctrl Pts',(7.44182994592071,-18.5628900615677,
46.4680414069674));
#250566=CARTESIAN_POINT('Ctrl Pts',(6.60632288164697,-18.8970698057563,
46.4420582959557));
#250567=CARTESIAN_POINT('Ctrl Pts',(5.74821608196171,-19.1753480785829,
46.416074728614));
#250568=CARTESIAN_POINT('Ctrl Pts',(4.87551003022342,-19.3952392811886,
46.3900913741762));
#250569=CARTESIAN_POINT('Ctrl Pts',(4.01370213823253,-19.6123845311929,
46.3644324941097));
#250570=CARTESIAN_POINT('Ctrl Pts',(3.13765845821737,-19.7725916210283,
46.3387738216629));
#250571=CARTESIAN_POINT('Ctrl Pts',(2.25509431553826,-19.8735157047544,
46.3131160013093));
#250572=CARTESIAN_POINT('Ctrl Pts',(1.84991875779213,-19.9198488492097,
46.3013367762428));
#250573=CARTESIAN_POINT('Ctrl Pts',(1.44336897857151,-19.9536880453694,
46.2895577307657));
#250574=CARTESIAN_POINT('Ctrl Pts',(1.03619130858969,-19.9748101253284,
46.2777789272368));
#250575=CARTESIAN_POINT('Ctrl Pts',(0.49994547159749,-20.0026275335057,
46.2622664499503));
#250576=CARTESIAN_POINT('Ctrl Pts',(-0.0373892778431005,-20.0083876603631,
46.246754392309));
#250577=CARTESIAN_POINT('Ctrl Pts',(-0.574065248736718,-19.9924486112571,
46.2312428967546));
#250578=CARTESIAN_POINT('Ctrl Pts',(-1.3731775816224,-19.9687153133159,
46.2081462274956));
#250579=CARTESIAN_POINT('Ctrl Pts',(-2.17122098118753,-19.896857220593,
46.1850474043845));
#250580=CARTESIAN_POINT('Ctrl Pts',(-2.96238299298848,-19.7779536998525,
46.1619474790068));
#250581=CARTESIAN_POINT('Ctrl Pts',(-3.76132827168583,-19.6578804340749,
46.138620301964));
#250582=CARTESIAN_POINT('Ctrl Pts',(-4.55325506978644,-19.4898316596723,
46.1152920008604));
#250583=CARTESIAN_POINT('Ctrl Pts',(-5.33217494130889,-19.2749722129806,
46.0919636586252));
#250584=CARTESIAN_POINT('Ctrl Pts',(-6.10433938258371,-19.0619762031561,
46.0688376388555));
#250585=CARTESIAN_POINT('Ctrl Pts',(-6.86372053000622,-18.8029782344408,
46.0457115786646));
#250586=CARTESIAN_POINT('Ctrl Pts',(-7.6044969384663,-18.4991620530207,
46.0225865330484));
#250587=CARTESIAN_POINT('Ctrl Pts',(-7.93369743893073,-18.3641463616049,
46.0123097794921));
#250588=CARTESIAN_POINT('Ctrl Pts',(-8.2592239329209,-18.2202801147466,
46.0020332263048));
#250589=CARTESIAN_POINT('Ctrl Pts',(-8.58056709445076,-18.0676701338543,
45.9917569660781));
#250590=CARTESIAN_POINT('Ctrl Pts',(-9.30833805135798,-17.7220423902955,
45.9684835168999));
#250591=CARTESIAN_POINT('Ctrl Pts',(-10.0146491832025,-17.3315638728105,
45.9452115703803));
#250592=CARTESIAN_POINT('Ctrl Pts',(-10.6948598148266,-16.900138112574,
45.9219422021141));
#250593=CARTESIAN_POINT('Ctrl Pts',(-10.739704244124,-16.8716953904191,
45.9204081162127));
#250594=CARTESIAN_POINT('Ctrl Pts',(-10.7844352444589,-16.8430747071775,
45.9188740415173));
#250595=CARTESIAN_POINT('Ctrl Pts',(-10.8290514923762,-16.8142771863726,
45.9173399783363));
#250596=CARTESIAN_POINT('Ctrl Pts',(-11.4516838960634,-16.4123996095705,
45.8959316912127));
#250597=CARTESIAN_POINT('Ctrl Pts',(-12.0523747890052,-15.9758153881381,
45.8745205050714));
#250598=CARTESIAN_POINT('Ctrl Pts',(-12.6274236888902,-15.5074854711295,
45.853107673816));
#250599=CARTESIAN_POINT('Ctrl Pts',(-13.207697004747,-15.0349006980573,
45.8315003033874));
#250600=CARTESIAN_POINT('Ctrl Pts',(-13.7618594957601,-14.5299913284592,
45.8098912578171));
#250601=CARTESIAN_POINT('Ctrl Pts',(-14.2861324497891,-13.9958473977849,
45.7882818254986));
#250602=CARTESIAN_POINT('Ctrl Pts',(-14.807315519958,-13.4648515271007,
45.7667997517166));
#250603=CARTESIAN_POINT('Ctrl Pts',(-15.2989596158159,-12.9049653332405,
45.7453172957318));
#250604=CARTESIAN_POINT('Ctrl Pts',(-15.7573868240174,-12.3192621948491,
45.7238357232909));
#250605=CARTESIAN_POINT('Ctrl Pts',(-15.8861663196694,-12.1547288656434,
45.7178012078536));
#250606=CARTESIAN_POINT('Ctrl Pts',(-16.0123247915483,-11.9881584208777,
45.7117667621401));
#250607=CARTESIAN_POINT('Ctrl Pts',(-16.1357813182754,-11.8196194217879,
45.7057324142096));
#250608=CARTESIAN_POINT('Ctrl Pts',(-16.5772795695682,-11.2168997815598,
45.684152720291));
#250609=CARTESIAN_POINT('Ctrl Pts',(-16.9842194629547,-10.5890033440538,
45.6625742768993));
#250610=CARTESIAN_POINT('Ctrl Pts',(-17.3548066638099,-9.94045324458968,
45.6409983673123));
#250611=CARTESIAN_POINT('Ctrl Pts',(-17.5698646107095,-9.56408878156863,
45.6284775063448));
#250612=CARTESIAN_POINT('Ctrl Pts',(-17.772681040521,-9.18076920773887,
45.6159574986803));
#250613=CARTESIAN_POINT('Ctrl Pts',(-17.9629131528242,-8.79138030529754,
45.6034385951129));
#250614=CARTESIAN_POINT('Ctrl Pts',(-18.2747484743371,-8.15308000932635,
45.5829171580555));
#250615=CARTESIAN_POINT('Ctrl Pts',(-18.5530141474339,-7.49796128725771,
45.5623924065951));
#250616=CARTESIAN_POINT('Ctrl Pts',(-18.796064423427,-6.82988371701033,
45.5418656754068));
#250617=CARTESIAN_POINT('Ctrl Pts',(-19.0411908540461,-6.15609937546941,
45.5211636032618));
#250618=CARTESIAN_POINT('Ctrl Pts',(-19.2504972743105,-5.46913467620963,
45.5004595174229));
#250619=CARTESIAN_POINT('Ctrl Pts',(-19.422339354042,-4.7729783328664,45.4797547870641));
#250620=CARTESIAN_POINT('Ctrl Pts',(-19.5884668711353,-4.09997248349,45.4597385870044));
#250621=CARTESIAN_POINT('Ctrl Pts',(-19.7195802832784,-3.41837702449559,
45.439721784579));
#250622=CARTESIAN_POINT('Ctrl Pts',(-19.8142378651557,-2.73181044624143,
45.4197056168586));
#250623=CARTESIAN_POINT('Ctrl Pts',(-19.9168478189372,-1.9875640428846,
45.3980078510384));
#250624=CARTESIAN_POINT('Ctrl Pts',(-19.9766184549359,-1.23747717784785,
45.3763108310486));
#250625=CARTESIAN_POINT('Ctrl Pts',(-19.9941163767661,-0.486485409526247,
45.3546161326727));
#250626=CARTESIAN_POINT('Ctrl Pts',(-20.0106943837061,0.225024612515918,
45.3340619855158));
#250627=CARTESIAN_POINT('Ctrl Pts',(-19.9893282155815,0.937346007801089,
45.3135099222816));
#250628=CARTESIAN_POINT('Ctrl Pts',(-19.93055070435,1.6462928100624,45.2929612830638));
#250629=CARTESIAN_POINT('Ctrl Pts',(-19.9272891356953,1.68563232307751,
45.2918210374806));
#250630=CARTESIAN_POINT('Ctrl Pts',(-19.9239123843894,1.72496145019999,
45.2906808024406));
#250631=CARTESIAN_POINT('Ctrl Pts',(-19.9204205458401,1.76427947810715,
45.2895405781725));
#250632=CARTESIAN_POINT('Ctrl Pts',(-19.8583603929707,2.46307548141589,
45.2692754681505));
#250633=CARTESIAN_POINT('Ctrl Pts',(-19.7598882174599,3.15897842123237,
45.2490069534606));
#250634=CARTESIAN_POINT('Ctrl Pts',(-19.6253763154667,3.84795508439594,
45.2287363535571));
#250635=CARTESIAN_POINT('Ctrl Pts',(-19.4897716558204,4.54252890669772,
45.2083010778677));
#250636=CARTESIAN_POINT('Ctrl Pts',(-19.3175393540788,5.23006253965272,
45.1878636829476));
#250637=CARTESIAN_POINT('Ctrl Pts',(-19.1091133451801,5.90642063947431,
45.1674255206742));
#250638=CARTESIAN_POINT('Ctrl Pts',(-18.9943997297143,6.27867496315488,
45.1561767542642));
#250639=CARTESIAN_POINT('Ctrl Pts',(-18.8687232817875,6.64754403596611,
45.1449277554086));
#250640=CARTESIAN_POINT('Ctrl Pts',(-18.7321629910287,7.01233958150801,
45.133678749493));
#250641=CARTESIAN_POINT('Ctrl Pts',(-18.4842069823774,7.67470817301964,
45.1132536420725));
#250642=CARTESIAN_POINT('Ctrl Pts',(-18.2003658298675,8.32364537118815,
45.0928285113762));
#250643=CARTESIAN_POINT('Ctrl Pts',(-17.8829975274245,8.9557381179902,45.0724047066047));
#250644=CARTESIAN_POINT('Ctrl Pts',(-17.567289289048,9.5845245659352,45.0520877329948));
#250645=CARTESIAN_POINT('Ctrl Pts',(-17.2184042886788,10.1966415894623,
45.0317720714745));
#250646=CARTESIAN_POINT('Ctrl Pts',(-16.8387052157011,10.7887590527768,
45.0114590501836));
#250647=CARTESIAN_POINT('Ctrl Pts',(-16.6155492564245,11.1367571121191,
44.999520723033));
#250648=CARTESIAN_POINT('Ctrl Pts',(-16.3817504755114,11.4778476893928,
44.9875833078504));
#250649=CARTESIAN_POINT('Ctrl Pts',(-16.1377940718612,11.8113611022952,
44.9756470742556));
#250650=CARTESIAN_POINT('Ctrl Pts',(-15.7019076124818,12.4072625770275,
44.9543201382863));
#250651=CARTESIAN_POINT('Ctrl Pts',(-15.2331898240058,12.97952103822,44.9329897955258));
#250652=CARTESIAN_POINT('Ctrl Pts',(-14.734263010777,13.5242162639361,44.9116573978909));
#250653=CARTESIAN_POINT('Ctrl Pts',(-14.2353361975482,14.0689114896523,
44.890325000256));
#250654=CARTESIAN_POINT('Ctrl Pts',(-13.7062009790629,14.5860425763272,
44.8689905477471));
#250655=CARTESIAN_POINT('Ctrl Pts',(-13.1495312438582,15.0717168764641,
44.8476553922851));
#250656=CARTESIAN_POINT('Ctrl Pts',(-12.6090822435093,15.543239169494,44.8269419194437));
#250657=CARTESIAN_POINT('Ctrl Pts',(-12.042680785094,15.9851106077582,44.806227784019));
#250658=CARTESIAN_POINT('Ctrl Pts',(-11.4541643184519,16.3953560578294,
44.7855142231603));
#250659=CARTESIAN_POINT('Ctrl Pts',(-10.8674017924167,16.804378863855,44.7648623943984));
#250660=CARTESIAN_POINT('Ctrl Pts',(-10.2586567279114,17.1819635083399,
44.7442111367827));
#250661=CARTESIAN_POINT('Ctrl Pts',(-9.63175841779648,17.5261965859053,
44.7235616764332));
#250662=CARTESIAN_POINT('Ctrl Pts',(-9.00625773882074,17.8696622170435,
44.7029582527828));
#250663=CARTESIAN_POINT('Ctrl Pts',(-8.36268549737155,18.1799244303745,
44.6823566183932));
#250664=CARTESIAN_POINT('Ctrl Pts',(-7.70485885654734,18.4551325427186,
44.6617579912053));
#250665=CARTESIAN_POINT('Ctrl Pts',(-7.01268486931205,18.7447101983179,
44.6400838402552));
#250666=CARTESIAN_POINT('Ctrl Pts',(-6.30415420371983,18.9957187174887,
44.6184070212974));
#250667=CARTESIAN_POINT('Ctrl Pts',(-5.5836332272586,19.2058705215696,44.5967285712716));
#250668=CARTESIAN_POINT('Ctrl Pts',(-5.1948878627217,19.319254506706,44.5850323164321));
#250669=CARTESIAN_POINT('Ctrl Pts',(-4.80265276536441,19.4207459271558,
44.5733355867944));
#250670=CARTESIAN_POINT('Ctrl Pts',(-4.40761714237479,19.5099907606035,
44.5616385452171));
#250671=CARTESIAN_POINT('Ctrl Pts',(-3.67702664875078,19.6750427790227,
44.5400056926777));
#250672=CARTESIAN_POINT('Ctrl Pts',(-2.9368566087258,19.7982035273947,44.5183717731836));
#250673=CARTESIAN_POINT('Ctrl Pts',(-2.19199677949431,19.8795571322658,
44.4967378169402));
#250674=CARTESIAN_POINT('Ctrl Pts',(-1.44407249336533,19.9612454371782,
44.4750148555931));
#250675=CARTESIAN_POINT('Ctrl Pts',(-0.691420740126878,20.0007818798743,
44.4532918571938));
#250676=CARTESIAN_POINT('Ctrl Pts',(0.0610024905942984,19.9983037928799,
44.4315698647137));
#250677=CARTESIAN_POINT('Ctrl Pts',(0.803528775874852,19.9958583012265,
44.4101335909166));
#250678=CARTESIAN_POINT('Ctrl Pts',(1.5458315761654,19.9524964180027,44.3886982967498));
#250679=CARTESIAN_POINT('Ctrl Pts',(2.28315676509031,19.8683996496383,44.3672649845687));
#250680=CARTESIAN_POINT('Ctrl Pts',(2.50553975264601,19.843035412971,44.3608005316141));
#250681=CARTESIAN_POINT('Ctrl Pts',(2.72747005467161,19.813965974034,44.3543362589553));
#250682=CARTESIAN_POINT('Ctrl Pts',(2.94881759099411,19.7811971853197,44.3478721940934));
#250683=CARTESIAN_POINT('Ctrl Pts',(3.7733641518136,19.6591294519918,44.3237927643453));
#250684=CARTESIAN_POINT('Ctrl Pts',(4.59041774334775,19.4856354835816,44.2997113971497));
#250685=CARTESIAN_POINT('Ctrl Pts',(5.39326339577868,19.2608290603379,44.2756288751833));
#250686=CARTESIAN_POINT('Ctrl Pts',(6.17176674763044,19.0428387735585,44.2522765358949));
#250687=CARTESIAN_POINT('Ctrl Pts',(6.93690950752375,18.7766004867613,44.2289231108));
#250688=CARTESIAN_POINT('Ctrl Pts',(7.68336524883996,18.4651081796255,44.2055693135225));
#250689=CARTESIAN_POINT('Ctrl Pts',(8.43496421576383,18.1514696297563,44.1820546040282));
#250690=CARTESIAN_POINT('Ctrl Pts',(9.1676168124846,17.7919517686018,44.1585395172049));
#250691=CARTESIAN_POINT('Ctrl Pts',(9.87590281301641,17.3896609884802,44.1350247815283));
#250692=CARTESIAN_POINT('Ctrl Pts',(10.5746965048191,16.992761629735,44.1118251856829));
#250693=CARTESIAN_POINT('Ctrl Pts',(11.2497715080716,16.5542287444776,44.088625931635));
#250694=CARTESIAN_POINT('Ctrl Pts',(11.8959523065151,16.0770857814966,44.0654277189617));
#250695=CARTESIAN_POINT('Ctrl Pts',(12.1878781078863,15.8615263867075,44.054947437218));
#250696=CARTESIAN_POINT('Ctrl Pts',(12.4739071658192,15.6380872814275,44.0444673680159));
#250697=CARTESIAN_POINT('Ctrl Pts',(12.7535649841083,15.4070494953735,44.0339875758602));
#250698=CARTESIAN_POINT('Ctrl Pts',(13.1481806170784,15.0810399357571,44.019199897689));
#250699=CARTESIAN_POINT('Ctrl Pts',(13.5302300373932,14.7398017033057,44.0044119373967));
#250700=CARTESIAN_POINT('Ctrl Pts',(13.8983680111661,14.3840951394397,43.9896237555768));
#250701=CARTESIAN_POINT('Ctrl Pts',(14.5441272964838,13.7601420761065,43.9636834657848));
#250702=CARTESIAN_POINT('Ctrl Pts',(15.1470797142637,13.0916682156757,43.9377424943644));
#250703=CARTESIAN_POINT('Ctrl Pts',(15.7027899484577,12.3857172287859,43.9118011683638));
#250704=CARTESIAN_POINT('Ctrl Pts',(16.2639052817832,11.6728998305341,43.8856075248243));
#250705=CARTESIAN_POINT('Ctrl Pts',(16.7768542752193,10.9218736690375,43.8594135197735));
#250706=CARTESIAN_POINT('Ctrl Pts',(17.2371084782467,10.1399277906432,43.8332194898953));
#250707=CARTESIAN_POINT('Ctrl Pts',(17.6905751875533,9.36951348046642,43.8074117504891));
#250708=CARTESIAN_POINT('Ctrl Pts',(18.0928893639461,8.5690857195309,43.7816039869821));
#250709=CARTESIAN_POINT('Ctrl Pts',(18.4397647706926,7.74563741091721,43.7557965213806));
#250710=CARTESIAN_POINT('Ctrl Pts',(18.5996936511771,7.36598188166336,43.7438978424845));
#250711=CARTESIAN_POINT('Ctrl Pts',(18.7478384575562,6.98143303058707,43.731999226915));
#250712=CARTESIAN_POINT('Ctrl Pts',(18.8837828228096,6.59267688942268,43.7201007062311));
#250713=CARTESIAN_POINT('Ctrl Pts',(18.9465578701562,6.41316091520465,43.7146063247767));
#250714=CARTESIAN_POINT('Ctrl Pts',(19.0067361338553,6.23273438122267,43.7091119261987));
#250715=CARTESIAN_POINT('Ctrl Pts',(19.064275679005,6.05146424584455,43.703617512208));
#250716=CARTESIAN_POINT('Ctrl Pts',(19.3562533335696,5.13163026327354,43.6757367546169));
#250717=CARTESIAN_POINT('Ctrl Pts',(19.5802817893881,4.19007195274978,43.6478556001561));
#250718=CARTESIAN_POINT('Ctrl Pts',(19.7356859294734,3.23707190936598,43.6199742723516));
#250719=CARTESIAN_POINT('Ctrl Pts',(19.8928901163798,2.27303326239233,43.5917699950076));
#250720=CARTESIAN_POINT('Ctrl Pts',(19.979870854582,1.29728753051175,43.5635655402812));
#250721=CARTESIAN_POINT('Ctrl Pts',(19.9959801915413,0.32049523880268,43.5353611395564));
#250722=CARTESIAN_POINT('Ctrl Pts',(20.0118313474558,-0.640642202872152,
43.5076087649864));
#250723=CARTESIAN_POINT('Ctrl Pts',(19.95906464256,-1.6027917090294,43.4798564427008));
#250724=CARTESIAN_POINT('Ctrl Pts',(19.8371122533336,-2.55579971888535,
43.4521043931353));
#250725=CARTESIAN_POINT('Ctrl Pts',(19.7865781065542,-2.95070339365112,
43.4406046090387));
#250726=CARTESIAN_POINT('Ctrl Pts',(19.7241648470936,-3.3440375389032,43.4291048717701));
#250727=CARTESIAN_POINT('Ctrl Pts',(19.6498345867956,-3.7350805904346,43.4176051970141));
#250728=CARTESIAN_POINT('Ctrl Pts',(19.6252776645335,-3.86427176747469,
43.4138059822947));
#250729=CARTESIAN_POINT('Ctrl Pts',(19.5994200354326,-3.99321288168271,
43.4100067743984));
#250730=CARTESIAN_POINT('Ctrl Pts',(19.5722728236015,-4.12188029965324,
43.4062075738908));
#250731=CARTESIAN_POINT('Ctrl Pts',(19.3836002490787,-5.01611625864395,
43.3798032070131));
#250732=CARTESIAN_POINT('Ctrl Pts',(19.1325689001871,-5.89743802738414,
43.3533977016896));
#250733=CARTESIAN_POINT('Ctrl Pts',(18.8228192595097,-6.75786810007722,
43.3269917316559));
#250734=CARTESIAN_POINT('Ctrl Pts',(18.5095146432991,-7.62817327012231,
43.3002827021022));
#250735=CARTESIAN_POINT('Ctrl Pts',(18.1361365975635,-8.47710333401625,
43.2735731971104));
#250736=CARTESIAN_POINT('Ctrl Pts',(17.7065051445732,-9.29641225350235,
43.2468639138813));
#250737=CARTESIAN_POINT('Ctrl Pts',(17.2825648097085,-10.1048681876922,
43.2205084354885));
#250738=CARTESIAN_POINT('Ctrl Pts',(16.8038521115027,-10.8844815255709,
43.1941531730222));
#250739=CARTESIAN_POINT('Ctrl Pts',(16.2740805442305,-11.6273543669533,
43.1677987963418));
#250740=CARTESIAN_POINT('Ctrl Pts',(16.0314313589269,-11.9676094898807,
43.1557278049452));
#250741=CARTESIAN_POINT('Ctrl Pts',(15.7780711906992,-12.3001573390205,
43.1436569993758));
#250742=CARTESIAN_POINT('Ctrl Pts',(15.514359444825,-12.6242416627459,43.1315864439992));
#250743=CARTESIAN_POINT('Ctrl Pts',(15.2283048856412,-12.9757838288119,
43.1184932183413));
#250744=CARTESIAN_POINT('Ctrl Pts',(14.9300704087039,-13.3173675503007,
43.1054002870671));
#250745=CARTESIAN_POINT('Ctrl Pts',(14.6205189903075,-13.6483578158021,
43.0923077323278));
#250746=CARTESIAN_POINT('Ctrl Pts',(14.0603142886547,-14.2473610569943,
43.0686137342204));
#250747=CARTESIAN_POINT('Ctrl Pts',(13.4627906832548,-14.8119361959118,
43.0449175648917));
#250748=CARTESIAN_POINT('Ctrl Pts',(12.8330163329305,-15.3382211613118,
43.0212203144711));
#250749=CARTESIAN_POINT('Ctrl Pts',(12.1968976828362,-15.8698078821474,
42.9972843397196));
#250750=CARTESIAN_POINT('Ctrl Pts',(11.5278760303947,-16.3623283739803,
42.973347261985));
#250751=CARTESIAN_POINT('Ctrl Pts',(10.8312157489997,-16.8118362909814,
42.9494102046767));
#250752=CARTESIAN_POINT('Ctrl Pts',(10.1412457066467,-17.2570274477245,
42.9257030221575));
#250753=CARTESIAN_POINT('Ctrl Pts',(9.42416622876814,-17.6600276206807,
42.9019958596743));
#250754=CARTESIAN_POINT('Ctrl Pts',(8.68511908110549,-18.0170452309557,
42.8782898085801));
#250755=CARTESIAN_POINT('Ctrl Pts',(8.34504059938145,-18.1813297522275,
42.8673812787397));
#250756=CARTESIAN_POINT('Ctrl Pts',(8.00031086813365,-18.3358783185891,
42.8564729842308));
#250757=CARTESIAN_POINT('Ctrl Pts',(7.65143208146809,-18.480325038771,42.8455650313909));
#250758=CARTESIAN_POINT('Ctrl Pts',(6.93536270787943,-18.7768001366873,
42.8231765937566));
#250759=CARTESIAN_POINT('Ctrl Pts',(6.20181472443399,-19.0307166382326,
42.800789595473));
#250760=CARTESIAN_POINT('Ctrl Pts',(5.45612613516954,-19.2413394142766,
42.7784049559918));
#250761=CARTESIAN_POINT('Ctrl Pts',(4.73115461629423,-19.4461105694969,
42.7566422170712));
#250762=CARTESIAN_POINT('Ctrl Pts',(3.9942613597557,-19.6100848850091,42.7348765145056));
#250763=CARTESIAN_POINT('Ctrl Pts',(3.25035328700836,-19.7324697053821,
42.7131091579829));
#250764=CARTESIAN_POINT('Ctrl Pts',(2.49954978598441,-19.855988934403,42.6911400356088));
#250765=CARTESIAN_POINT('Ctrl Pts',(1.74160177610087,-19.9371438702592,
42.669169228474));
#250766=CARTESIAN_POINT('Ctrl Pts',(0.981573738318906,-19.9751689910994,
42.6471980830263));
#250767=CARTESIAN_POINT('Ctrl Pts',(0.226481240433452,-20.0129471809164,
42.6253696158213));
#250768=CARTESIAN_POINT('Ctrl Pts',(-0.530663376100763,-20.0081538094983,
42.6035408146832));
#250769=CARTESIAN_POINT('Ctrl Pts',(-1.28488874261764,-19.9600888190813,
42.5817129999977));
#250770=CARTESIAN_POINT('Ctrl Pts',(-1.54026296171153,-19.9438144269189,
42.5743222897707));
#250771=CARTESIAN_POINT('Ctrl Pts',(-1.79530252986264,-19.9225796340823,
42.5669316926346));
#250772=CARTESIAN_POINT('Ctrl Pts',(-2.04981464652704,-19.8963586217604,
42.5595412598436));
#250773=CARTESIAN_POINT('Ctrl Pts',(-2.80524539059251,-19.8185306617084,
42.5376053291877));
#250774=CARTESIAN_POINT('Ctrl Pts',(-3.55602777929942,-19.6967710033064,
42.5156708464));
#250775=CARTESIAN_POINT('Ctrl Pts',(-4.29738203110709,-19.5328668219201,
42.4937391517357));
#250776=CARTESIAN_POINT('Ctrl Pts',(-4.62682487377304,-19.4600311171149,
42.4839931499868));
#250777=CARTESIAN_POINT('Ctrl Pts',(-4.95440618521492,-19.3788736159769,
42.474247698818));
#250778=CARTESIAN_POINT('Ctrl Pts',(-5.27970817860535,-19.2895540268349,
42.4645029158415));
#250779=CARTESIAN_POINT('Ctrl Pts',(-5.97024356393553,-19.0999507100435,
42.4438171604375));
#250780=CARTESIAN_POINT('Ctrl Pts',(-6.65103512366008,-18.8734200280253,
42.4231279622582));
#250781=CARTESIAN_POINT('Ctrl Pts',(-7.3180246970087,-18.61136199287,42.4024367257807));
#250782=CARTESIAN_POINT('Ctrl Pts',(-8.01059009899203,-18.3392552977847,
42.3809520803212));
#250783=CARTESIAN_POINT('Ctrl Pts',(-8.68827370598254,-18.0288444051454,
42.359465237249));
#250784=CARTESIAN_POINT('Ctrl Pts',(-9.34654056210894,-17.6817546430226,
42.3379777688835));
#250785=CARTESIAN_POINT('Ctrl Pts',(-10.0048074182353,-17.3346648808998,
42.316490300518));
#250786=CARTESIAN_POINT('Ctrl Pts',(-10.6436564807342,-16.9508966287166,
42.2950022068594));
#250787=CARTESIAN_POINT('Ctrl Pts',(-11.2585765809647,-16.5321287155671,
42.2735150602259));
#250788=CARTESIAN_POINT('Ctrl Pts',(-11.8553361951076,-16.1257283097699,
42.2526624952678));
#250789=CARTESIAN_POINT('Ctrl Pts',(-12.429558861285,-15.6863659437046,
42.2318108222237));
#250790=CARTESIAN_POINT('Ctrl Pts',(-12.9783366148755,-15.217351605465,
42.2109614781788));
#250791=CARTESIAN_POINT('Ctrl Pts',(-13.5079645178979,-14.7647037369535,
42.1908396815249));
#250792=CARTESIAN_POINT('Ctrl Pts',(-14.01389202029,-14.2844380186019,42.1707200541629));
#250793=CARTESIAN_POINT('Ctrl Pts',(-14.4935429672733,-13.7795560634943,
42.1506038879265));
#250794=CARTESIAN_POINT('Ctrl Pts',(-14.976987168764,-13.2706813178711,
42.1303286357158));
#250795=CARTESIAN_POINT('Ctrl Pts',(-15.4341551942342,-12.7363591493606,
42.1100497746776));
#250796=CARTESIAN_POINT('Ctrl Pts',(-15.8623003976016,-12.1795731652437,
42.0897687129074));
#250797=CARTESIAN_POINT('Ctrl Pts',(-16.2939760296517,-11.6181959975914,
42.0693204161859));
#250798=CARTESIAN_POINT('Ctrl Pts',(-16.6961475656286,-11.0339836549395,
42.0488698822892));
#250799=CARTESIAN_POINT('Ctrl Pts',(-17.0660324229166,-10.4300355381011,
42.0284185544369));
#250800=CARTESIAN_POINT('Ctrl Pts',(-17.3127859468071,-10.0271363029998,
42.0147752891981));
#250801=CARTESIAN_POINT('Ctrl Pts',(-17.5451714720728,-9.61545481050618,
42.0011316706218));
#250802=CARTESIAN_POINT('Ctrl Pts',(-17.7623730695215,-9.19591917359769,
41.9874881271802));
#250803=CARTESIAN_POINT('Ctrl Pts',(-18.087851402481,-8.56724166237335,
41.9670431680861));
#250804=CARTESIAN_POINT('Ctrl Pts',(-18.379231430327,-7.92092693619384,
41.9465983777089));
#250805=CARTESIAN_POINT('Ctrl Pts',(-18.6355641664817,-7.26102601554089,
41.9261551978306));
#250806=CARTESIAN_POINT('Ctrl Pts',(-18.8904196900805,-6.60492801893194,
41.9058298293659));
#250807=CARTESIAN_POINT('Ctrl Pts',(-19.1106305456254,-5.93540087440762,
41.885506052891));
#250808=CARTESIAN_POINT('Ctrl Pts',(-19.2953140836171,-5.25643580605524,
41.8651852854057));
#250809=CARTESIAN_POINT('Ctrl Pts',(-19.3815880374243,-4.93926080723972,
41.8556925446102));
#250810=CARTESIAN_POINT('Ctrl Pts',(-19.4601097969071,-4.62002628083071,
41.8462004604493));
#250811=CARTESIAN_POINT('Ctrl Pts',(-19.5307933052422,-4.29913899556787,
41.8367091773756));
#250812=CARTESIAN_POINT('Ctrl Pts',(-19.68309604064,-3.60771871308519,41.8162581781453));
#250813=CARTESIAN_POINT('Ctrl Pts',(-19.799140230927,-2.90800692908324,
41.7958037118708));
#250814=CARTESIAN_POINT('Ctrl Pts',(-19.8779072363793,-2.20403837299504,
41.7753471096139));
#250815=CARTESIAN_POINT('Ctrl Pts',(-19.9572852835148,-1.49460872150277,
41.7547318135409));
#250816=CARTESIAN_POINT('Ctrl Pts',(-19.9988052594576,-0.780856885170448,
41.7341143482172));
#250817=CARTESIAN_POINT('Ctrl Pts',(-20.0014735196971,-0.0669309764077472,
41.7134960759263));
#250818=CARTESIAN_POINT('Ctrl Pts',(-20.0019925605429,0.0719447981843854,
41.709485325651));
#250819=CARTESIAN_POINT('Ctrl Pts',(-20.0010416221498,0.21082712681651,
41.7054745448403));
#250820=CARTESIAN_POINT('Ctrl Pts',(-19.9986136173107,0.349685439694263,
41.7014637435217));
#250821=CARTESIAN_POINT('Ctrl Pts',(-19.9861539440732,1.0622578270843,41.6808817112925));
#250822=CARTESIAN_POINT('Ctrl Pts',(-19.9347932059626,1.77419751036043,
41.6602991390105));
#250823=CARTESIAN_POINT('Ctrl Pts',(-19.8456232255836,2.48140930677544,
41.6397173817357));
#250824=CARTESIAN_POINT('Ctrl Pts',(-19.756774481586,3.18607336058174,41.619209770594));
#250825=CARTESIAN_POINT('Ctrl Pts',(-19.6303886969575,3.88604264050993,
41.5987029685977));
#250826=CARTESIAN_POINT('Ctrl Pts',(-19.4675958470437,4.57727728130567,
41.5781983162137));
#250827=CARTESIAN_POINT('Ctrl Pts',(-19.3210215339334,5.19964640087326,
41.5597364775007));
#250828=CARTESIAN_POINT('Ctrl Pts',(-19.1449338013408,5.81493428501701,
41.5412763814176));
#250829=CARTESIAN_POINT('Ctrl Pts',(-18.9401895016453,6.42020897638593,
41.5228190063832));
#250830=CARTESIAN_POINT('Ctrl Pts',(-18.7032895655572,7.12054366660363,
41.5014628515476));
#250831=CARTESIAN_POINT('Ctrl Pts',(-18.4278223214672,7.80807100649199,
41.4801036381749));
#250832=CARTESIAN_POINT('Ctrl Pts',(-18.1149617648233,8.47821698779376,
41.458742555383));
#250833=CARTESIAN_POINT('Ctrl Pts',(-17.903590666442,8.93097298127237,41.4443108367261));
#250834=CARTESIAN_POINT('Ctrl Pts',(-17.6751526636383,9.37579523058608,
41.4298782647801));
#250835=CARTESIAN_POINT('Ctrl Pts',(-17.4300230745581,9.81127525549081,
41.4154452062447));
#250836=CARTESIAN_POINT('Ctrl Pts',(-17.0678355989742,10.4547121065021,
41.3941198613303));
#250837=CARTESIAN_POINT('Ctrl Pts',(-16.6692065039953,11.0777523722338,
41.3727934541384));
#250838=CARTESIAN_POINT('Ctrl Pts',(-16.2373429807448,11.6769709785222,
41.3514671675022));
#250839=CARTESIAN_POINT('Ctrl Pts',(-15.8039925976293,12.2782526303055,
41.3300674567448));
#250840=CARTESIAN_POINT('Ctrl Pts',(-15.3371791991305,12.855547581255,41.3086678673745));
#250841=CARTESIAN_POINT('Ctrl Pts',(-14.8401850650561,13.4054267164636,
41.287269594482));
#250842=CARTESIAN_POINT('Ctrl Pts',(-14.3497265334585,13.9480747976383,
41.2661527144587));
#250843=CARTESIAN_POINT('Ctrl Pts',(-13.8298765335767,14.4640227826148,
41.2450371165163));
#250844=CARTESIAN_POINT('Ctrl Pts',(-13.2838198828676,14.9500153075309,
41.2239239492169));
#250845=CARTESIAN_POINT('Ctrl Pts',(-13.154573570942,15.0650450235636,41.218926667336));
#250846=CARTESIAN_POINT('Ctrl Pts',(-13.0238592107998,15.1783967673273,
41.2139295216253));
#250847=CARTESIAN_POINT('Ctrl Pts',(-12.8917192192162,15.2900277640096,
41.2089325273148));
#250848=CARTESIAN_POINT('Ctrl Pts',(-12.2863786946856,15.8014154618268,
41.1860410232306));
#250849=CARTESIAN_POINT('Ctrl Pts',(-11.6506694309382,16.2770668184772,
41.163147190579));
#250850=CARTESIAN_POINT('Ctrl Pts',(-10.9885343967889,16.7127545380676,
41.1402519553273));
#250851=CARTESIAN_POINT('Ctrl Pts',(-10.8842486652019,16.7813750010209,
41.136645974319));
#250852=CARTESIAN_POINT('Ctrl Pts',(-10.7793075021313,16.8490041864552,
41.1330399585178));
#250853=CARTESIAN_POINT('Ctrl Pts',(-10.6737264051047,16.915625650325,41.1294339115415));
#250854=CARTESIAN_POINT('Ctrl Pts',(-10.0057069735292,17.337144593378,41.1066181848705));
#250855=CARTESIAN_POINT('Ctrl Pts',(-9.31206709364113,17.718319080171,41.0838012101987));
#250856=CARTESIAN_POINT('Ctrl Pts',(-8.59821862552852,18.0573317619818,
41.0609839038325));
#250857=CARTESIAN_POINT('Ctrl Pts',(-7.8799910467979,18.398424120504,41.0380266244707));
#250858=CARTESIAN_POINT('Ctrl Pts',(-7.14130715059509,18.6968354304859,
41.0150690093325));
#250859=CARTESIAN_POINT('Ctrl Pts',(-6.38770401784127,18.9507611974932,
40.99211199169));
#250860=CARTESIAN_POINT('Ctrl Pts',(-5.64411146105683,19.2013139116684,
40.9694599262951));
#250861=CARTESIAN_POINT('Ctrl Pts',(-4.88599437962521,19.4085548900798,
40.9468084426273));
#250862=CARTESIAN_POINT('Ctrl Pts',(-4.11868174271332,19.5707997740211,
40.9241584372584));
#250863=CARTESIAN_POINT('Ctrl Pts',(-3.78994608281952,19.640309484172,40.914454616282));
#250864=CARTESIAN_POINT('Ctrl Pts',(-3.45952263551981,19.7015609021282,
40.904751066644));
#250865=CARTESIAN_POINT('Ctrl Pts',(-3.12783032896439,19.7544245327908,
40.8950478588477));
#250866=CARTESIAN_POINT('Ctrl Pts',(-2.53966382776465,19.8481638691367,
40.877841846929));
#250867=CARTESIAN_POINT('Ctrl Pts',(-1.94727597176168,19.915565639626,40.8606351782122));
#250868=CARTESIAN_POINT('Ctrl Pts',(-1.3529793462955,19.9558581219415,40.8434280341867));
#250869=CARTESIAN_POINT('Ctrl Pts',(-0.482247121032351,20.0148925523665,
40.8182170298401));
#250870=CARTESIAN_POINT('Ctrl Pts',(0.392582721592986,20.0157299522165,
40.7930050051686));
#250871=CARTESIAN_POINT('Ctrl Pts',(1.26397162591187,19.9596831563586,40.7677925309891));
#250872=CARTESIAN_POINT('Ctrl Pts',(2.1432482098973,19.9031290334394,40.7423518373326));
#250873=CARTESIAN_POINT('Ctrl Pts',(3.01902014618236,19.7886563660818,40.7169106859936));
#250874=CARTESIAN_POINT('Ctrl Pts',(3.88353986282187,19.617667132895,40.6914696634298));
#250875=CARTESIAN_POINT('Ctrl Pts',(4.73578271326349,19.449106082544,40.6663899235806));
#250876=CARTESIAN_POINT('Ctrl Pts',(5.57708959293434,19.2256225443983,40.6413103088749));
#250877=CARTESIAN_POINT('Ctrl Pts',(6.40005232963162,18.9486074465443,40.6162313811386));
#250878=CARTESIAN_POINT('Ctrl Pts',(6.78365747200737,18.8194832331212,40.6045414160698));
#250879=CARTESIAN_POINT('Ctrl Pts',(7.16327720000955,18.6787286384541,40.5928516002618));
#250880=CARTESIAN_POINT('Ctrl Pts',(7.53816327312428,18.5264878732022,40.5811619906151));
#250881=CARTESIAN_POINT('Ctrl Pts',(7.79193617121,18.4234310167984,40.5732489035994));
#250882=CARTESIAN_POINT('Ctrl Pts',(8.04356994689153,18.3150986351531,40.5653357504507));
#250883=CARTESIAN_POINT('Ctrl Pts',(8.29283210655987,18.2015318620156,40.5574225400795));
#250884=CARTESIAN_POINT('Ctrl Pts',(9.16409854595591,17.8045726195985,40.5297628478363));
#250885=CARTESIAN_POINT('Ctrl Pts',(10.0063882581859,17.3436570489064,40.5021024564665));
#250886=CARTESIAN_POINT('Ctrl Pts',(10.8118071440004,16.8250293347119,40.4744417465035));
#250887=CARTESIAN_POINT('Ctrl Pts',(11.6261506642244,16.3006548434981,40.4464745355033));
#250888=CARTESIAN_POINT('Ctrl Pts',(12.4028006893338,15.7172828384684,40.4185069988104));
#250889=CARTESIAN_POINT('Ctrl Pts',(13.1336198949614,15.0814160528984,40.3905395297488));
#250890=CARTESIAN_POINT('Ctrl Pts',(13.8524199371853,14.4560068288429,40.3630320179216));
#250891=CARTESIAN_POINT('Ctrl Pts',(14.5268833943289,13.7798161571297,40.3355245715194));
#250892=CARTESIAN_POINT('Ctrl Pts',(15.1493029538835,13.0590660671891,40.308017564777));
#250893=CARTESIAN_POINT('Ctrl Pts',(15.4254066975407,12.7393431487508,40.2958155261009));
#250894=CARTESIAN_POINT('Ctrl Pts',(15.691269852907,12.4108522728812,40.2836135739406));
#250895=CARTESIAN_POINT('Ctrl Pts',(15.9462225696379,12.0741381562319,40.2714117409632));
#250896=CARTESIAN_POINT('Ctrl Pts',(15.9750638534291,12.0360476917752,40.2700314202034));
#250897=CARTESIAN_POINT('Ctrl Pts',(16.0037655179245,11.9978519949281,40.2686511009688));
#250898=CARTESIAN_POINT('Ctrl Pts',(16.0323270798259,11.9595522219135,40.2672707833067));
#250899=CARTESIAN_POINT('Ctrl Pts',(16.5921732177855,11.2088236699898,40.2402146469872));
#250900=CARTESIAN_POINT('Ctrl Pts',(17.0983747945738,10.4178521871628,40.2131572808264));
#250901=CARTESIAN_POINT('Ctrl Pts',(17.5471984530957,9.59529239297425,40.1860994020259));
#250902=CARTESIAN_POINT('Ctrl Pts',(18.0014762815285,8.76273673338494,40.1587127119749));
#250903=CARTESIAN_POINT('Ctrl Pts',(18.3969726213397,7.89782143797341,40.1313254967492));
#250904=CARTESIAN_POINT('Ctrl Pts',(18.7298584193828,7.00955380386481,40.1039385000169));
#250905=CARTESIAN_POINT('Ctrl Pts',(19.0581700354384,6.13349185061132,40.0769278278616));
#250906=CARTESIAN_POINT('Ctrl Pts',(19.3255795922951,5.2347160595914,40.0499173682361));
#250907=CARTESIAN_POINT('Ctrl Pts',(19.5284610176941,4.32188298049214,40.0229078345712));
#250908=CARTESIAN_POINT('Ctrl Pts',(19.6223909826887,3.89925986949488,40.0104029709708));
#250909=CARTESIAN_POINT('Ctrl Pts',(19.7024900364802,3.47362369143743,39.9978983058502));
#250910=CARTESIAN_POINT('Ctrl Pts',(19.7684021580047,3.04583364218826,39.9853939100101));
#250911=CARTESIAN_POINT('Ctrl Pts',(19.824666326337,2.68066179238032,39.9747198577088));
#250912=CARTESIAN_POINT('Ctrl Pts',(19.870592904599,2.31392048309795,39.9640460016251));
#250913=CARTESIAN_POINT('Ctrl Pts',(19.9062397770554,1.94618673728825,39.9533723857983));
#250914=CARTESIAN_POINT('Ctrl Pts',(19.9875671424455,1.10721224525382,39.9290208229663));
#250915=CARTESIAN_POINT('Ctrl Pts',(20.0154170221202,0.2627258146335,39.9046670592067));
#250916=CARTESIAN_POINT('Ctrl Pts',(19.9903745866037,-0.580391193692305,
39.880312230254));
#250917=CARTESIAN_POINT('Ctrl Pts',(19.9650734571524,-1.43221778844044,
39.8557058104954));
#250918=CARTESIAN_POINT('Ctrl Pts',(19.8857816027985,-2.28264542704968,
39.831098303423));
#250919=CARTESIAN_POINT('Ctrl Pts',(19.7531553038726,-3.1245689370442,39.8064908803342));
#250920=CARTESIAN_POINT('Ctrl Pts',(19.6219359401926,-3.95756109729776,
39.7821444993701));
#250921=CARTESIAN_POINT('Ctrl Pts',(19.4385078938426,-4.78222752896087,
39.7577982006173));
#250922=CARTESIAN_POINT('Ctrl Pts',(19.2035563720994,-5.59169489022829,
39.7334531184908));
#250923=CARTESIAN_POINT('Ctrl Pts',(19.0939187855177,-5.96942407984003,
39.7220927492125));
#250924=CARTESIAN_POINT('Ctrl Pts',(18.9730625431657,-6.34384385396315,
39.7107326448571));
#250925=CARTESIAN_POINT('Ctrl Pts',(18.8410608493032,-6.71425740770761,
39.6993729206946));
#250926=CARTESIAN_POINT('Ctrl Pts',(18.6090176351159,-7.36540020045785,
39.6794038821934));
#250927=CARTESIAN_POINT('Ctrl Pts',(18.3425325340237,-8.00416227637043,
39.6594360185425));
#250928=CARTESIAN_POINT('Ctrl Pts',(18.043752642701,-8.62738784323898,39.6394699559007));
#250929=CARTESIAN_POINT('Ctrl Pts',(17.711933487787,-9.31953007544756,39.6172960338089));
#250930=CARTESIAN_POINT('Ctrl Pts',(17.3400907907673,-9.9929042118417,39.5951190895282));
#250931=CARTESIAN_POINT('Ctrl Pts',(16.9310823207702,-10.6431075507749,
39.5729404894283));
#250932=CARTESIAN_POINT('Ctrl Pts',(16.5182021861671,-11.2994656992995,
39.5505519472189));
#250933=CARTESIAN_POINT('Ctrl Pts',(16.0674498107596,-11.9322114332886,
39.5281617176942));
#250934=CARTESIAN_POINT('Ctrl Pts',(15.5818149679032,-12.5368340238219,
39.5057712063963));
#250935=CARTESIAN_POINT('Ctrl Pts',(15.0996619666264,-13.1371216698869,
39.4835412276762));
#250936=CARTESIAN_POINT('Ctrl Pts',(14.5831255032858,-13.7096871962881,
39.4613109712087));
#250937=CARTESIAN_POINT('Ctrl Pts',(14.035172260579,-14.2501464773176,39.4390818125197));
#250938=CARTESIAN_POINT('Ctrl Pts',(13.8237349529907,-14.4586921091994,
39.4305043042638));
#250939=CARTESIAN_POINT('Ctrl Pts',(13.6076202704683,-14.6624577089674,
39.4219269594602));
#250940=CARTESIAN_POINT('Ctrl Pts',(13.3870000053216,-14.8611929983128,
39.4133498571371));
#250941=CARTESIAN_POINT('Ctrl Pts',(12.8121365190612,-15.3790314715832,
39.3910007635932));
#250942=CARTESIAN_POINT('Ctrl Pts',(12.2066809640456,-15.8627132099326,
39.3686533163745));
#250943=CARTESIAN_POINT('Ctrl Pts',(11.5754178701914,-16.3097614457733,
39.3463089135909));
#250944=CARTESIAN_POINT('Ctrl Pts',(11.3800835228605,-16.4480934284657,
39.3393947927169));
#250945=CARTESIAN_POINT('Ctrl Pts',(11.1822782532847,-16.5829181212335,
39.3324809633459));
#250946=CARTESIAN_POINT('Ctrl Pts',(10.9821441193025,-16.714163114233,39.3255674669016));
#250947=CARTESIAN_POINT('Ctrl Pts',(10.3772487373723,-17.1108445227821,
39.3046717706556));
#250948=CARTESIAN_POINT('Ctrl Pts',(9.75063553366703,-17.4751105297599,
39.2837725171735));
#250949=CARTESIAN_POINT('Ctrl Pts',(9.10617617189715,-17.8048300859885,
39.262871179341));
#250950=CARTESIAN_POINT('Ctrl Pts',(8.45608007560744,-18.1374335193312,
39.241787028907));
#250951=CARTESIAN_POINT('Ctrl Pts',(7.78782506795697,-18.4348830334933,
39.2207007575021));
#250952=CARTESIAN_POINT('Ctrl Pts',(7.10541967653634,-18.6950315177641,
39.1996138770011));
#250953=CARTESIAN_POINT('Ctrl Pts',(6.42643406695475,-18.9538763032758,
39.1786326705347));
#250954=CARTESIAN_POINT('Ctrl Pts',(5.73344040331166,-19.1757925736419,
39.1576508610618));
#250955=CARTESIAN_POINT('Ctrl Pts',(5.03040862535744,-19.3587118228124,
39.1366699378404));
#250956=CARTESIAN_POINT('Ctrl Pts',(4.9260235236713,-19.3858713979891,39.1335547218962));
#250957=CARTESIAN_POINT('Ctrl Pts',(4.82141714807584,-19.4121713404856,
39.1304395254902));
#250958=CARTESIAN_POINT('Ctrl Pts',(4.71660251601791,-19.4376049758307,
39.1273243534973));
#250959=CARTESIAN_POINT('Ctrl Pts',(4.00784864940382,-19.6095865688486,
39.1062596399947));
#250960=CARTESIAN_POINT('Ctrl Pts',(3.28957237460292,-19.7419526600463,
39.0851960427602));
#250961=CARTESIAN_POINT('Ctrl Pts',(2.56631007416229,-19.8347714043115,
39.0641350690296));
#250962=CARTESIAN_POINT('Ctrl Pts',(1.96563549660307,-19.9118580435115,
39.0466437778466));
#250963=CARTESIAN_POINT('Ctrl Pts',(1.36152222287988,-19.9616681341817,
39.0291542962049));
#250964=CARTESIAN_POINT('Ctrl Pts',(0.756564958169534,-19.9842678016444,
39.0116674875052));
#250965=CARTESIAN_POINT('Ctrl Pts',(0.0534538585318858,-20.0105342471739,
38.9913434580056));
#250966=CARTESIAN_POINT('Ctrl Pts',(-0.651391271776134,-20.0000648820684,
38.9710156352253));
#250967=CARTESIAN_POINT('Ctrl Pts',(-1.35388790361274,-19.9528219783112,
38.9506855110944));
#250968=CARTESIAN_POINT('Ctrl Pts',(-2.06225836960628,-19.905184059163,
38.9301853992766));
#250969=CARTESIAN_POINT('Ctrl Pts',(-2.76823998211783,-19.8201550086914,
38.9096829474629));
#250970=CARTESIAN_POINT('Ctrl Pts',(-3.46763756967774,-19.6977480394233,
38.889179685324));
#250971=CARTESIAN_POINT('Ctrl Pts',(-4.01207328595864,-19.6024621431367,
38.8732192239108));
#250972=CARTESIAN_POINT('Ctrl Pts',(-4.55251900989715,-19.484527709392,
38.8572582714719));
#250973=CARTESIAN_POINT('Ctrl Pts',(-5.08699744668833,-19.3439727947163,
38.8412975495553));
#250974=CARTESIAN_POINT('Ctrl Pts',(-5.77357889567928,-19.1634184629827,
38.8207946913928));
#250975=CARTESIAN_POINT('Ctrl Pts',(-6.45031228847893,-18.9455355239427,
38.8002922136268));
#250976=CARTESIAN_POINT('Ctrl Pts',(-7.11352801180431,-18.6923573837297,
38.7797916457612));
#250977=CARTESIAN_POINT('Ctrl Pts',(-7.77258216937353,-18.4407678932448,
38.7594197154689));
#250978=CARTESIAN_POINT('Ctrl Pts',(-8.41828699045298,-18.1543252492949,
38.7390496711832));
#250979=CARTESIAN_POINT('Ctrl Pts',(-9.04706870577682,-17.8350679407512,
38.7186830137975));
#250980=CARTESIAN_POINT('Ctrl Pts',(-9.26228167102414,-17.7257958191642,
38.7117121229123));
#250981=CARTESIAN_POINT('Ctrl Pts',(-9.47551240673412,-17.6126798459204,
38.7047416287977));
#250982=CARTESIAN_POINT('Ctrl Pts',(-9.68661860589076,-17.495802769167,
38.6977715916343));
#250983=CARTESIAN_POINT('Ctrl Pts',(-10.3029337212811,-17.1545853661087,
38.6774228795841));
#250984=CARTESIAN_POINT('Ctrl Pts',(-10.9016889957175,-16.7810035936872,
38.6570704357094));
#250985=CARTESIAN_POINT('Ctrl Pts',(-11.4792602465934,-16.3769764764045,
38.6367156961774));
#250986=CARTESIAN_POINT('Ctrl Pts',(-12.0613872354087,-15.9697624940139,
38.616200403538));
#250987=CARTESIAN_POINT('Ctrl Pts',(-12.6219938513849,-15.5316213648688,
38.5956827788836));
#250988=CARTESIAN_POINT('Ctrl Pts',(-13.1573877872926,-15.0645670160753,
38.5751642926381));
#250989=CARTESIAN_POINT('Ctrl Pts',(-13.3304006916451,-14.91363809448,38.5685337302425));
#250990=CARTESIAN_POINT('Ctrl Pts',(-13.5007809230527,-14.7596902269443,
38.5619030778741));
#250991=CARTESIAN_POINT('Ctrl Pts',(-13.6684045139297,-14.6027923548522,
38.555272385153));
#250992=CARTESIAN_POINT('Ctrl Pts',(-14.1864215439825,-14.1179216436504,
38.5347811659121));
#250993=CARTESIAN_POINT('Ctrl Pts',(-14.6781088709614,-13.6048747981609,
38.5142895612901));
#250994=CARTESIAN_POINT('Ctrl Pts',(-15.1411929273824,-13.0671658262151,
38.4937990357685));
#250995=CARTESIAN_POINT('Ctrl Pts',(-15.602332907428,-12.5317142140179,
38.4733945316635));
#250996=CARTESIAN_POINT('Ctrl Pts',(-16.0351088036292,-11.9718079090287,
38.4529910976175));
#250997=CARTESIAN_POINT('Ctrl Pts',(-16.4373178775314,-11.3909454719349,
38.4325901797447));
#250998=CARTESIAN_POINT('Ctrl Pts',(-16.7574632930976,-10.9285977568373,
38.4163517088744));
#250999=CARTESIAN_POINT('Ctrl Pts',(-17.058243380661,-10.4529736766771,
38.4001148321621));
#251000=CARTESIAN_POINT('Ctrl Pts',(-17.3385695788041,-9.96584553177884,
38.3838802788805));
#251001=CARTESIAN_POINT('Ctrl Pts',(-17.7027232373379,-9.33304882096644,
38.362791019256));
#251002=CARTESIAN_POINT('Ctrl Pts',(-18.032677742121,-8.68028618941722,
38.3416983415022));
#251003=CARTESIAN_POINT('Ctrl Pts',(-18.3259163624976,-8.01135196531885,
38.3206035731703));
#251004=CARTESIAN_POINT('Ctrl Pts',(-18.5638454299223,-7.468589569616,38.3034876197864));
#251005=CARTESIAN_POINT('Ctrl Pts',(-18.7776033258283,-6.91518172153279,
38.2863702900839));
#251006=CARTESIAN_POINT('Ctrl Pts',(-18.9658651927916,-6.35317117721614,
38.269252293202));
#251007=CARTESIAN_POINT('Ctrl Pts',(-19.1975678493238,-5.66147859911895,
38.24818437639));
#251008=CARTESIAN_POINT('Ctrl Pts',(-19.3906489681382,-4.95675517623008,
38.2271154489767));
#251009=CARTESIAN_POINT('Ctrl Pts',(-19.5447341631823,-4.24351628634544,
38.2060468329793));
#251010=CARTESIAN_POINT('Ctrl Pts',(-19.6992485675953,-3.52829064611893,
38.1849195296604));
#251011=CARTESIAN_POINT('Ctrl Pts',(-19.8145494005351,-2.80450299418046,
38.1637925394947));
#251012=CARTESIAN_POINT('Ctrl Pts',(-19.8903106006907,-2.07671556086098,
38.1426671955767));
#251013=CARTESIAN_POINT('Ctrl Pts',(-19.9650747550961,-1.35850608256294,
38.1218198690914));
#251014=CARTESIAN_POINT('Ctrl Pts',(-20.0013331863116,-0.636402320804658,
38.1009741458082));
#251015=CARTESIAN_POINT('Ctrl Pts',(-19.9988227536144,0.0852164548517981,
38.0801313068803));
#251016=CARTESIAN_POINT('Ctrl Pts',(-19.9984157047722,0.20222181708557,
38.0767517884961));
#251017=CARTESIAN_POINT('Ctrl Pts',(-19.996989517709,0.319214457047927,
38.0733723459425));
#251018=CARTESIAN_POINT('Ctrl Pts',(-19.9945431960737,0.436175744963925,
38.0699929846808));
#251019=CARTESIAN_POINT('Ctrl Pts',(-19.9783237340385,1.21164579828598,
38.047587336586));
#251020=CARTESIAN_POINT('Ctrl Pts',(-19.9172437665068,1.98633829377756,
38.0251789044188));
#251021=CARTESIAN_POINT('Ctrl Pts',(-19.8108346235579,2.75484337970338,
38.00276879604));
#251022=CARTESIAN_POINT('Ctrl Pts',(-19.7799248341876,2.9780791814185,37.9962590948005));
#251023=CARTESIAN_POINT('Ctrl Pts',(-19.7451905425064,3.20079281288305,
37.989749252124));
#251024=CARTESIAN_POINT('Ctrl Pts',(-19.7066210681405,3.42285152894719,
37.9832392951647));
#251025=CARTESIAN_POINT('Ctrl Pts',(-19.5742409027298,4.1850130581566,37.9608954807039));
#251026=CARTESIAN_POINT('Ctrl Pts',(-19.3966768063717,4.93945902611941,
37.9385503199518));
#251027=CARTESIAN_POINT('Ctrl Pts',(-19.1760743866234,5.68126509357357,
37.9162049108396));
#251028=CARTESIAN_POINT('Ctrl Pts',(-18.9542802228694,6.42707856464224,
37.8937387867896));
#251029=CARTESIAN_POINT('Ctrl Pts',(-18.6889818465103,7.16011424924787,
37.871272411689));
#251030=CARTESIAN_POINT('Ctrl Pts',(-18.3824107859173,7.87538094000896,
37.8488069013575));
#251031=CARTESIAN_POINT('Ctrl Pts',(-18.0798896314093,8.58119871893306,
37.8266381679194));
#251032=CARTESIAN_POINT('Ctrl Pts',(-17.7371795415382,9.26971302910772,
37.8044702765534));
#251033=CARTESIAN_POINT('Ctrl Pts',(-17.3564675296902,9.93615412002769,
37.7823042994397));
#251034=CARTESIAN_POINT('Ctrl Pts',(-17.2064841857492,10.1987018207707,
37.7735719052264));
#251035=CARTESIAN_POINT('Ctrl Pts',(-17.0506033588834,10.4578241060406,
37.7648398081058));
#251036=CARTESIAN_POINT('Ctrl Pts',(-16.8889603689484,10.7132309189806,
37.7561080736334));
#251037=CARTESIAN_POINT('Ctrl Pts',(-16.5256760932615,11.2872445466777,
37.7364839511486));
#251038=CARTESIAN_POINT('Ctrl Pts',(-16.1331052797955,11.8427762410864,
37.7168585888444));
#251039=CARTESIAN_POINT('Ctrl Pts',(-15.7126994600694,12.3765060568061,
37.6972323960994));
#251040=CARTESIAN_POINT('Ctrl Pts',(-15.1877206475255,13.0429974128448,
37.6727243258526));
#251041=CARTESIAN_POINT('Ctrl Pts',(-14.6193357403655,13.6754902913907,
37.6482149606507));
#251042=CARTESIAN_POINT('Ctrl Pts',(-14.0130896962788,14.2696459879518,
37.6237050976541));
#251043=CARTESIAN_POINT('Ctrl Pts',(-13.4018064051853,14.8687384738467,
37.5989915842829));
#251044=CARTESIAN_POINT('Ctrl Pts',(-12.7520310277684,15.4288533167262,
37.5742775648105));
#251045=CARTESIAN_POINT('Ctrl Pts',(-12.0694885501673,15.9455769587259,
37.5495638564325));
#251046=CARTESIAN_POINT('Ctrl Pts',(-11.3963750327658,16.4551623392775,
37.5251915547513));
#251047=CARTESIAN_POINT('Ctrl Pts',(-10.6913944027154,16.92254652954,37.5008195556285));
#251048=CARTESIAN_POINT('Ctrl Pts',(-9.96006372995317,17.3435389326251,
37.4764486428578));
#251049=CARTESIAN_POINT('Ctrl Pts',(-9.6177032581847,17.5406196282655,37.4650397993559));
#251050=CARTESIAN_POINT('Ctrl Pts',(-9.26956848897833,17.7275342699031,
37.4536311939271));
#251051=CARTESIAN_POINT('Ctrl Pts',(-8.91622657153632,17.9038567392906,
37.4422229069818));
#251052=CARTESIAN_POINT('Ctrl Pts',(-8.59622927747339,18.063539783677,37.4318912118949));
#251053=CARTESIAN_POINT('Ctrl Pts',(-8.2719063352468,18.2145629860388,37.421559337818));
#251054=CARTESIAN_POINT('Ctrl Pts',(-7.94367282134832,18.3566034053248,
37.4112273159951));
#251055=CARTESIAN_POINT('Ctrl Pts',(-7.07991767593287,18.7303865134484,
37.3840383281731));
#251056=CARTESIAN_POINT('Ctrl Pts',(-6.18907994867656,19.0419610894295,
37.3568483172197));
#251057=CARTESIAN_POINT('Ctrl Pts',(-5.28059289723226,19.2897371804697,
37.3296578524998));
#251058=CARTESIAN_POINT('Ctrl Pts',(-4.36246704054098,19.5401421097335,
37.3021789042031));
#251059=CARTESIAN_POINT('Ctrl Pts',(-3.42631655597883,19.7253873163173,
37.2746994924603));
#251060=CARTESIAN_POINT('Ctrl Pts',(-2.48189923020604,19.8438807875436,
37.2472202049516));
#251061=CARTESIAN_POINT('Ctrl Pts',(-1.55280842722774,19.9604512816727,
37.2201868664053));
#251062=CARTESIAN_POINT('Ctrl Pts',(-0.615718110132758,20.0124189730654,
37.1931536480934));
#251063=CARTESIAN_POINT('Ctrl Pts',(0.320078871574017,19.998317557036,37.1661211095459));
#251064=CARTESIAN_POINT('Ctrl Pts',(0.756121747965184,19.9917468775758,
37.1535250592329));
#251065=CARTESIAN_POINT('Ctrl Pts',(1.19188389207967,19.970832141609,37.1409291565087));
#251066=CARTESIAN_POINT('Ctrl Pts',(1.62642606650853,19.9354288175002,37.12833345798));
#251067=CARTESIAN_POINT('Ctrl Pts',(1.66225419327841,19.932509803285,37.1272949390279));
#251068=CARTESIAN_POINT('Ctrl Pts',(1.69807448721028,19.9294922588421,37.1262564181018));
#251069=CARTESIAN_POINT('Ctrl Pts',(1.73388642179737,19.9263760962921,37.1252178952439));
#251070=CARTESIAN_POINT('Ctrl Pts',(2.68434961706987,19.8436718847378,37.097655079516));
#251071=CARTESIAN_POINT('Ctrl Pts',(3.62892513030079,19.6914972000933,37.0700909030093));
#251072=CARTESIAN_POINT('Ctrl Pts',(4.55818504699751,19.4730612229669,37.0425261524218));
#251073=CARTESIAN_POINT('Ctrl Pts',(5.49896531785361,19.251917220053,37.0146196721594));
#251074=CARTESIAN_POINT('Ctrl Pts',(6.4240466951326,18.962859115782,36.986712603494));
#251075=CARTESIAN_POINT('Ctrl Pts',(7.32364971923121,18.6092704908483,36.958805762747));
#251076=CARTESIAN_POINT('Ctrl Pts',(8.21027100870383,18.2607843317499,36.9313016320744));
#251077=CARTESIAN_POINT('Ctrl Pts',(9.07214286821483,17.8496171427171,36.9037977227898));
#251078=CARTESIAN_POINT('Ctrl Pts',(9.8999235899225,17.3790533914839,36.876294816382));
#251079=CARTESIAN_POINT('Ctrl Pts',(10.2720765046024,17.1674977621104,36.8639300843782));
#251080=CARTESIAN_POINT('Ctrl Pts',(10.6373392488222,16.9439373859064,36.8515655550772));
#251081=CARTESIAN_POINT('Ctrl Pts',(10.9948652184154,16.7086733549033,36.8392012994927));
#251082=CARTESIAN_POINT('Ctrl Pts',(11.2335668792303,16.5515996883544,36.8309463233685));
#251083=CARTESIAN_POINT('Ctrl Pts',(11.468819873725,16.3893091037781,36.8226914692546));
#251084=CARTESIAN_POINT('Ctrl Pts',(11.7004441775483,16.2220002122231,36.8144367582853));
#251085=CARTESIAN_POINT('Ctrl Pts',(12.403609462146,15.7140837181245,36.7893770987755));
#251086=CARTESIAN_POINT('Ctrl Pts',(13.0735976008276,15.1597213757982,36.7643151900036));
#251087=CARTESIAN_POINT('Ctrl Pts',(13.705285711061,14.5644116059316,36.7392522215492));
#251088=CARTESIAN_POINT('Ctrl Pts',(14.3436956714325,13.9627670911269,36.7139225557877));
#251089=CARTESIAN_POINT('Ctrl Pts',(14.9429853319986,13.3192998274001,36.6885918076714));
#251090=CARTESIAN_POINT('Ctrl Pts',(15.4978956554134,12.6397304803643,36.6632612051616));
#251091=CARTESIAN_POINT('Ctrl Pts',(16.0463540702494,11.9680624447927,36.6382251200265));
#251092=CARTESIAN_POINT('Ctrl Pts',(16.5514584622113,11.2611278449429,36.6131891771315));
#251093=CARTESIAN_POINT('Ctrl Pts',(17.008170479952,10.524481103915,36.5881545621012));
#251094=CARTESIAN_POINT('Ctrl Pts',(17.220855134703,10.1814346069911,36.5764962780015));
#251095=CARTESIAN_POINT('Ctrl Pts',(17.4230458497966,9.83194497677187,36.5648382818679));
#251096=CARTESIAN_POINT('Ctrl Pts',(17.6142373896351,9.4765746786723,36.5531806934373));
#251097=CARTESIAN_POINT('Ctrl Pts',(17.9020621017485,8.94159099774908,36.5356310568958));
#251098=CARTESIAN_POINT('Ctrl Pts',(18.1649587705904,8.39327995250384,36.5180823443347));
#251099=CARTESIAN_POINT('Ctrl Pts',(18.4023147621257,7.83415466569034,36.5005349642683));
#251100=CARTESIAN_POINT('Ctrl Pts',(18.7086592689125,7.11251726731245,36.4778873645296));
#251101=CARTESIAN_POINT('Ctrl Pts',(18.9726173329292,6.37248411049517,36.4552366849982));
#251102=CARTESIAN_POINT('Ctrl Pts',(19.1927585938673,5.61945180585304,36.4325843526431));
#251103=CARTESIAN_POINT('Ctrl Pts',(19.4150284775319,4.85913816889417,36.4097129869763));
#251104=CARTESIAN_POINT('Ctrl Pts',(19.5926297715742,4.08557374556664,36.386839936368));
#251105=CARTESIAN_POINT('Ctrl Pts',(19.7241372502919,3.30433836345849,36.3639666695839));
#251106=CARTESIAN_POINT('Ctrl Pts',(19.8546006162065,2.52930565417697,36.3412750066975));
#251107=CARTESIAN_POINT('Ctrl Pts',(19.9396990081969,1.74672431561087,36.3185831310544));
#251108=CARTESIAN_POINT('Ctrl Pts',(19.9780905711336,0.962052114771058,
36.2958924767125));
#251109=CARTESIAN_POINT('Ctrl Pts',(19.9942966829109,0.630820864397623,
36.286314140942));
#251110=CARTESIAN_POINT('Ctrl Pts',(20.0021806777754,0.299217073984454,
36.2767360227965));
#251111=CARTESIAN_POINT('Ctrl Pts',(20.0016444329196,-0.0323488574408344,
36.2671582301449));
#251112=CARTESIAN_POINT('Ctrl Pts',(20.0003665155414,-0.822498844175754,
36.2443335306829));
#251113=CARTESIAN_POINT('Ctrl Pts',(19.9512659930684,-1.61243249955461,
36.2215106797316));
#251114=CARTESIAN_POINT('Ctrl Pts',(19.8558015766819,-2.39661001647512,
36.1986911371644));
#251115=CARTESIAN_POINT('Ctrl Pts',(19.8389851361787,-2.53474603674753,
36.1946713830569));
#251116=CARTESIAN_POINT('Ctrl Pts',(19.8207301333202,-2.67270349348674,
36.1906517316093));
#251117=CARTESIAN_POINT('Ctrl Pts',(19.8010446938009,-2.81045217887813,
36.1866321908015));
#251118=CARTESIAN_POINT('Ctrl Pts',(19.6974503122778,-3.53535292873206,
36.1654794071117));
#251119=CARTESIAN_POINT('Ctrl Pts',(19.5541660186022,-4.25497202796748,
36.1443229627674));
#251120=CARTESIAN_POINT('Ctrl Pts',(19.3722462352531,-4.96485438599307,
36.1231643987992));
#251121=CARTESIAN_POINT('Ctrl Pts',(19.1887029867562,-5.6810717849141,36.1018170142941));
#251122=CARTESIAN_POINT('Ctrl Pts',(18.9658317565309,-6.38737694478095,
36.0804674721654));
#251123=CARTESIAN_POINT('Ctrl Pts',(18.7047685224513,-7.0791956257231,36.0591173550718));
#251124=CARTESIAN_POINT('Ctrl Pts',(18.4451324979979,-7.76723219508414,
36.0378839571813));
#251125=CARTESIAN_POINT('Ctrl Pts',(18.1477211939979,-8.44093932584612,
36.0166499905955));
#251126=CARTESIAN_POINT('Ctrl Pts',(17.8137008459994,-9.09583249675466,
35.9954170121573));
#251127=CARTESIAN_POINT('Ctrl Pts',(17.738800761168,-9.24268449050439,35.9906557696289));
#251128=CARTESIAN_POINT('Ctrl Pts',(17.6620600595318,-9.38859055891779,
35.9858945767873));
#251129=CARTESIAN_POINT('Ctrl Pts',(17.5834922078076,-9.53350031530067,
35.9811334511863));
#251130=CARTESIAN_POINT('Ctrl Pts',(17.2316053460496,-10.182516907872,35.9598094934935));
#251131=CARTESIAN_POINT('Ctrl Pts',(16.843064113808,-10.81154535016,35.9384868846022));
#251132=CARTESIAN_POINT('Ctrl Pts',(16.4210751504606,-11.4171487778353,
35.9171672015699));
#251133=CARTESIAN_POINT('Ctrl Pts',(16.1278649967798,-11.8379395793049,
35.9023536683231));
#251134=CARTESIAN_POINT('Ctrl Pts',(15.8185075821572,-12.2474217175037,
35.8875415476437));
#251135=CARTESIAN_POINT('Ctrl Pts',(15.4940879262276,-12.6444538304884,
35.8727313685641));
#251136=CARTESIAN_POINT('Ctrl Pts',(15.0469455125074,-13.1916768303269,
35.8523187360363));
#251137=CARTESIAN_POINT('Ctrl Pts',(14.5708212393629,-13.7156962653844,
35.8319021434039));
#251138=CARTESIAN_POINT('Ctrl Pts',(14.0684584182982,-14.2134203287573,
35.8114831629436));
#251139=CARTESIAN_POINT('Ctrl Pts',(13.5618419959792,-14.7153587161436,
35.7908912911043));
#251140=CARTESIAN_POINT('Ctrl Pts',(13.0285413776095,-15.1905538223397,
35.7702969908298));
#251141=CARTESIAN_POINT('Ctrl Pts',(12.471415256796,-15.6358621032182,35.7497018746769));
#251142=CARTESIAN_POINT('Ctrl Pts',(11.9791333758359,-16.0293406889968,
35.7315038363162));
#251143=CARTESIAN_POINT('Ctrl Pts',(11.4682502950094,-16.3994847521543,
35.7133051609458));
#251144=CARTESIAN_POINT('Ctrl Pts',(10.940761636763,-16.7441500622415,35.6951069610549));
#251145=CARTESIAN_POINT('Ctrl Pts',(10.3436548597092,-17.1343044082185,
35.6745069570261));
#251146=CARTESIAN_POINT('Ctrl Pts',(9.72527028018354,-17.4918096527515,
35.6539075622669));
#251147=CARTESIAN_POINT('Ctrl Pts',(9.08963356524329,-17.8152926794151,
35.6333103904381));
#251148=CARTESIAN_POINT('Ctrl Pts',(8.45830004873812,-18.1365857576043,
35.6128526594495));
#251149=CARTESIAN_POINT('Ctrl Pts',(7.80994808760203,-18.4243154718052,
35.5923971213948));
#251150=CARTESIAN_POINT('Ctrl Pts',(7.14853479373096,-18.67718581179,35.5719453573851));
#251151=CARTESIAN_POINT('Ctrl Pts',(7.00719138186663,-18.7312239705992,
35.5675748342484));
#251152=CARTESIAN_POINT('Ctrl Pts',(6.86525151269365,-18.7836703841118,
35.5632044834621));
#251153=CARTESIAN_POINT('Ctrl Pts',(6.7227538195621,-18.8345127160318,35.5588343204565));
#251154=CARTESIAN_POINT('Ctrl Pts',(6.06127692222086,-19.0705237505472,
35.5385479438682));
#251155=CARTESIAN_POINT('Ctrl Pts',(5.387192187671,-19.2721748999232,35.5182575937814));
#251156=CARTESIAN_POINT('Ctrl Pts',(4.70431806992393,-19.4380748324642,
35.4979648044848));
#251157=CARTESIAN_POINT('Ctrl Pts',(4.01596932654702,-19.6053047905531,
35.4775093271883));
#251158=CARTESIAN_POINT('Ctrl Pts',(3.31869055032855,-19.7362076282867,
35.4570513714152));
#251159=CARTESIAN_POINT('Ctrl Pts',(2.61641750407718,-19.8294046056765,
35.4365925086555));
#251160=CARTESIAN_POINT('Ctrl Pts',(2.30163746591198,-19.8711783121518,
35.4274222270467));
#251161=CARTESIAN_POINT('Ctrl Pts',(1.98585427870777,-19.90537717043,35.418251763215));
#251162=CARTESIAN_POINT('Ctrl Pts',(1.6694232694752,-19.9318803041344,35.4090812586793));
#251163=CARTESIAN_POINT('Ctrl Pts',(0.964144985805043,-19.9909518998553,
35.3886415498309));
#251164=CARTESIAN_POINT('Ctrl Pts',(0.255648592862524,-20.0117892669103,
35.368201638774));
#251165=CARTESIAN_POINT('Ctrl Pts',(-0.451964258860216,-19.995061850767,
35.3477630924734));
#251166=CARTESIAN_POINT('Ctrl Pts',(-1.15620240939101,-19.9784142099289,
35.3274220203586));
#251167=CARTESIAN_POINT('Ctrl Pts',(-1.8595645232209,-19.9245594279226,
35.3070823000133));
#251168=CARTESIAN_POINT('Ctrl Pts',(-2.55801552212017,-19.8342077944011,
35.2867454760898));
#251169=CARTESIAN_POINT('Ctrl Pts',(-3.03663821850554,-19.7722931539653,
35.2728094010931));
#251170=CARTESIAN_POINT('Ctrl Pts',(-3.51295489726044,-19.6932411639287,
35.2588746862141));
#251171=CARTESIAN_POINT('Ctrl Pts',(-3.98567264833387,-19.5972934500244,
35.2449418285068));
#251172=CARTESIAN_POINT('Ctrl Pts',(-4.69375604214336,-19.4535734760328,
35.2240718164364));
#251173=CARTESIAN_POINT('Ctrl Pts',(-5.39439176469118,-19.2718150508825,
35.2031980549747));
#251174=CARTESIAN_POINT('Ctrl Pts',(-6.08321107876017,-19.0526708996075,
35.1823219986137));
#251175=CARTESIAN_POINT('Ctrl Pts',(-6.73495554416757,-18.8453219115597,
35.1625695701974));
#251176=CARTESIAN_POINT('Ctrl Pts',(-7.37612061771546,-18.6045039037754,
35.142815087274));
#251177=CARTESIAN_POINT('Ctrl Pts',(-8.00300774280407,-18.3308126820516,
35.1230597818934));
#251178=CARTESIAN_POINT('Ctrl Pts',(-8.66486018038553,-18.0418560342071,
35.1022026028287));
#251179=CARTESIAN_POINT('Ctrl Pts',(-9.3107965152056,-17.7162565567698,
35.0813445070014));
#251180=CARTESIAN_POINT('Ctrl Pts',(-9.93732031806314,-17.3566884866312,
35.0604869443298));
#251181=CARTESIAN_POINT('Ctrl Pts',(-10.5854097862422,-16.9847436725834,
35.0389114405138));
#251182=CARTESIAN_POINT('Ctrl Pts',(-11.2127262951764,-16.5764519312581,
35.0173365071888));
#251183=CARTESIAN_POINT('Ctrl Pts',(-11.8154318497601,-16.1348219118345,
34.9957637492081));
#251184=CARTESIAN_POINT('Ctrl Pts',(-12.4181374043437,-15.6931918924109,
34.9741909912274));
#251185=CARTESIAN_POINT('Ctrl Pts',(-12.9962311182918,-15.2182242877597,
34.9526204085907));
#251186=CARTESIAN_POINT('Ctrl Pts',(-13.5459207866595,-14.7129669384099,
34.9310536061538));
#251187=CARTESIAN_POINT('Ctrl Pts',(-14.1062165597886,-14.1979607931721,
34.909070678439));
#251188=CARTESIAN_POINT('Ctrl Pts',(-14.6374549379271,-13.6510695105649,
34.8870845455491));
#251189=CARTESIAN_POINT('Ctrl Pts',(-15.135538070272,-13.0753912319657,
34.8650964785606));
#251190=CARTESIAN_POINT('Ctrl Pts',(-15.3473418177334,-12.8305910995754,
34.8557463225622));
#251191=CARTESIAN_POINT('Ctrl Pts',(-15.5531504807776,-12.5805860829243,
34.8463958168263));
#251192=CARTESIAN_POINT('Ctrl Pts',(-15.7526504481383,-12.3256168353118,
34.8370450590921));
#251193=CARTESIAN_POINT('Ctrl Pts',(-16.2206103953507,-11.7275445787993,
34.815111320688));
#251194=CARTESIAN_POINT('Ctrl Pts',(-16.6538561530985,-11.1021560454243,
34.7931761957531));
#251195=CARTESIAN_POINT('Ctrl Pts',(-17.0502897934031,-10.4540887311268,
34.7712409457246));
#251196=CARTESIAN_POINT('Ctrl Pts',(-17.4485843361127,-9.80297931872972,
34.7492027292588));
#251197=CARTESIAN_POINT('Ctrl Pts',(-17.8097199076011,-9.12897861255151,
34.7271643865221));
#251198=CARTESIAN_POINT('Ctrl Pts',(-18.1316133395619,-8.43681779319675,
34.7051271967975));
#251199=CARTESIAN_POINT('Ctrl Pts',(-18.449267678435,-7.753772208431,34.6833802201974));
#251200=CARTESIAN_POINT('Ctrl Pts',(-18.7287063685579,-7.05304258820833,
34.6616343664406));
#251201=CARTESIAN_POINT('Ctrl Pts',(-18.9679758243849,-6.33918927634181,
34.6398908649316));
#251202=CARTESIAN_POINT('Ctrl Pts',(-19.0513269636,-6.09051362916886,34.6323163685754));
#251203=CARTESIAN_POINT('Ctrl Pts',(-19.1298039215254,-5.84024544878803,
34.6247421576702));
#251204=CARTESIAN_POINT('Ctrl Pts',(-19.2033256131767,-5.58857760443924,
34.6171682841881));
#251205=CARTESIAN_POINT('Ctrl Pts',(-19.4172931804163,-4.85615761792503,
34.5951263092666));
#251206=CARTESIAN_POINT('Ctrl Pts',(-19.5894204765969,-4.11143260339897,
34.5730822577446));
#251207=CARTESIAN_POINT('Ctrl Pts',(-19.7175895695057,-3.35909036295721,
34.5510369220833));
#251208=CARTESIAN_POINT('Ctrl Pts',(-19.8562798422581,-2.54498964521034,
34.5271819228289));
#251209=CARTESIAN_POINT('Ctrl Pts',(-19.9434975543413,-1.72197036565214,
34.5033254199565));
#251210=CARTESIAN_POINT('Ctrl Pts',(-19.9797011600187,-0.89651998761769,
34.4794684175431));
#251211=CARTESIAN_POINT('Ctrl Pts',(-20.016177682126,-0.0648470534048426,
34.4554315720503));
#251212=CARTESIAN_POINT('Ctrl Pts',(-20.000868091441,0.769292687191146,
34.4313942194566));
#251213=CARTESIAN_POINT('Ctrl Pts',(-19.9342938974938,1.59925735573089,
34.4073573867167));
#251214=CARTESIAN_POINT('Ctrl Pts',(-19.8686219791826,2.41797356815461,
34.383646323577));
#251215=CARTESIAN_POINT('Ctrl Pts',(-19.7530658095756,3.23262607974714,
34.3599357662953));
#251216=CARTESIAN_POINT('Ctrl Pts',(-19.5881750830755,4.03684879894743,
34.3362267006345));
#251217=CARTESIAN_POINT('Ctrl Pts',(-19.511802064766,4.40934346715635,34.3252452892219));
#251218=CARTESIAN_POINT('Ctrl Pts',(-19.4248459953362,4.77960086232392,
34.3142641978063));
#251219=CARTESIAN_POINT('Ctrl Pts',(-19.3273649633217,5.14699004541717,
34.3032835243377));
#251220=CARTESIAN_POINT('Ctrl Pts',(-19.2141750910202,5.57358313598962,
34.2905333410251));
#251221=CARTESIAN_POINT('Ctrl Pts',(-19.0867679682351,5.99641046115785,
34.2777827635983));
#251222=CARTESIAN_POINT('Ctrl Pts',(-18.9452159348855,6.41448514348984,
34.2650318777116));
#251223=CARTESIAN_POINT('Ctrl Pts',(-18.6505484158337,7.28478722609442,
34.2384884800575));
#251224=CARTESIAN_POINT('Ctrl Pts',(-18.2945812798588,8.13449329704825,
34.2119437457123));
#251225=CARTESIAN_POINT('Ctrl Pts',(-17.8821034382403,8.95609036175278,
34.1853984473529));
#251226=CARTESIAN_POINT('Ctrl Pts',(-17.4654165118762,9.78607132329534,
34.1585822704175));
#251227=CARTESIAN_POINT('Ctrl Pts',(-16.9910602554846,10.5873656298864,
34.1317655178983));
#251228=CARTESIAN_POINT('Ctrl Pts',(-16.4640220982073,11.352245439225,34.1049489863685));
#251229=CARTESIAN_POINT('Ctrl Pts',(-15.9450731396379,12.1053855582204,
34.0785440460094));
#251230=CARTESIAN_POINT('Ctrl Pts',(-15.3750477727621,12.8232195102639,
34.0521393199078));
#251231=CARTESIAN_POINT('Ctrl Pts',(-14.7587458320447,13.4984011406,34.025735568518));
#251232=CARTESIAN_POINT('Ctrl Pts',(-14.4759977811862,13.8081621154409,
34.0136220106211));
#251233=CARTESIAN_POINT('Ctrl Pts',(-14.1835098788514,14.1089461215279,
34.0015086578822));
#251234=CARTESIAN_POINT('Ctrl Pts',(-13.881747760261,14.4000468199901,33.9893955837343));
#251235=CARTESIAN_POINT('Ctrl Pts',(-13.7956204939573,14.4831311630307,
33.9859383374512));
#251236=CARTESIAN_POINT('Ctrl Pts',(-13.708733918585,14.565430394958,33.9824810661189));
#251237=CARTESIAN_POINT('Ctrl Pts',(-13.6210986508232,14.6469279371777,
33.9790237714307));
#251238=CARTESIAN_POINT('Ctrl Pts',(-12.9151197228,15.3034621038695,33.9511722310608));
#251239=CARTESIAN_POINT('Ctrl Pts',(-12.160549091001,15.9079662603995,33.9233191749504));
#251240=CARTESIAN_POINT('Ctrl Pts',(-11.3663655399483,16.4554482582046,
33.8954654882365));
#251241=CARTESIAN_POINT('Ctrl Pts',(-10.5626982080201,17.0094680384827,
33.86727918539));
#251242=CARTESIAN_POINT('Ctrl Pts',(-9.71846727307041,17.5050949730578,
33.8390922367895));
#251243=CARTESIAN_POINT('Ctrl Pts',(-8.8430139448479,17.9371947298784,33.8109055596624));
#251244=CARTESIAN_POINT('Ctrl Pts',(-7.98111461527567,18.3626046046324,
33.7831552760829));
#251245=CARTESIAN_POINT('Ctrl Pts',(-7.0889533226526,18.726438692704,33.7554052556359));
#251246=CARTESIAN_POINT('Ctrl Pts',(-6.1754632213043,19.0238432124132,33.7276563736021));
#251247=CARTESIAN_POINT('Ctrl Pts',(-5.79525562611126,19.1476272108072,
33.7161068935456));
#251248=CARTESIAN_POINT('Ctrl Pts',(-5.41135328464135,19.2599039213827,
33.7045576107013));
#251249=CARTESIAN_POINT('Ctrl Pts',(-5.0244006008872,19.3603260574708,33.6930085881794));
#251250=CARTESIAN_POINT('Ctrl Pts',(-4.82886386753708,19.4110718392449,
33.6871725823003));
#251251=CARTESIAN_POINT('Ctrl Pts',(-4.63254822075117,19.4587905476409,
33.6813366428952));
#251252=CARTESIAN_POINT('Ctrl Pts',(-4.43554834860747,19.5034820181118,
33.6755007781078));
#251253=CARTESIAN_POINT('Ctrl Pts',(-3.56482108185643,19.7010155571275,
33.649706616212));
#251254=CARTESIAN_POINT('Ctrl Pts',(-2.68041546384381,19.8394756335523,
33.6239101281604));
#251255=CARTESIAN_POINT('Ctrl Pts',(-1.79051513340085,19.9187454221929,
33.5981125687321));
#251256=CARTESIAN_POINT('Ctrl Pts',(-0.890789308263649,19.9988904379361,
33.5720301754021));
#251257=CARTESIAN_POINT('Ctrl Pts',(0.0145520800739363,20.0185307932208,
33.5459466869067));
#251258=CARTESIAN_POINT('Ctrl Pts',(0.917037411429758,19.9775974262147,
33.5198634000489));
#251259=CARTESIAN_POINT('Ctrl Pts',(1.80817029679992,19.9371789637968,33.4941082172553));
#251260=CARTESIAN_POINT('Ctrl Pts',(2.69651738624726,19.8377012179251,33.4683532310584));
#251261=CARTESIAN_POINT('Ctrl Pts',(3.57392646948824,19.6791475266384,33.442599689936));
#251262=CARTESIAN_POINT('Ctrl Pts',(3.97835742550829,19.6060641472064,33.4307289110075));
#251263=CARTESIAN_POINT('Ctrl Pts',(4.38046461004969,19.5204299709704,33.4188584391047));
#251264=CARTESIAN_POINT('Ctrl Pts',(4.77945093883757,19.422246913636,33.4069883964943));
#251265=CARTESIAN_POINT('Ctrl Pts',(5.28802304607723,19.2970968501851,33.3918581222271));
#251266=CARTESIAN_POINT('Ctrl Pts',(5.79152437033553,19.1515577805714,33.3767285454566));
#251267=CARTESIAN_POINT('Ctrl Pts',(6.28849849511705,18.9864162030615,33.3615999193993));
#251268=CARTESIAN_POINT('Ctrl Pts',(7.05018901508603,18.7333109250003,33.338412935463));
#251269=CARTESIAN_POINT('Ctrl Pts',(7.79691457178327,18.4340330027068,33.3152228095979));
#251270=CARTESIAN_POINT('Ctrl Pts',(8.52336139976193,18.0913280757549,33.2920310357434));
#251271=CARTESIAN_POINT('Ctrl Pts',(9.25698702270339,17.7452365163495,33.2686100792661));
#251272=CARTESIAN_POINT('Ctrl Pts',(9.96993018713813,17.3548558256374,33.2451874420676));
#251273=CARTESIAN_POINT('Ctrl Pts',(10.6567307725567,16.9230656836114,33.2217646628168));
#251274=CARTESIAN_POINT('Ctrl Pts',(11.3374834486248,16.4950778499887,33.1985481426296));
#251275=CARTESIAN_POINT('Ctrl Pts',(11.9925510540341,16.0264072046031,33.175331482881));
#251276=CARTESIAN_POINT('Ctrl Pts',(12.6166426135055,15.519901229137,33.1521161819482));
#251277=CARTESIAN_POINT('Ctrl Pts',(12.8957818844469,15.2933548088669,33.1417326058868));
#251278=CARTESIAN_POINT('Ctrl Pts',(13.1687247324827,15.0592398433013,33.1313493016608));
#251279=CARTESIAN_POINT('Ctrl Pts',(13.4350001558171,14.8178135120281,33.1209664033423));
#251280=CARTESIAN_POINT('Ctrl Pts',(14.0614176508366,14.2498539317781,33.0965404571763));
#251281=CARTESIAN_POINT('Ctrl Pts',(14.6509315475122,13.6414291152006,33.0721167574396));
#251282=CARTESIAN_POINT('Ctrl Pts',(15.1997122858566,12.998407858718,33.0476970497049));
#251283=CARTESIAN_POINT('Ctrl Pts',(15.6819870968209,12.4333133988582,33.0262367302937));
#251284=CARTESIAN_POINT('Ctrl Pts',(16.133117034824,11.8411313777311,33.0047726546081));
#251285=CARTESIAN_POINT('Ctrl Pts',(16.5503961431103,11.2257942848164,32.983306433212));
#251286=CARTESIAN_POINT('Ctrl Pts',(16.9714761488525,10.6048522307509,32.9616446810438));
#251287=CARTESIAN_POINT('Ctrl Pts',(17.3580852371804,9.96033211198369,32.9399807438977));
#251288=CARTESIAN_POINT('Ctrl Pts',(17.7074791211802,9.29631370713161,32.9183162767525));
#251289=CARTESIAN_POINT('Ctrl Pts',(18.0547795595654,8.63627386767876,32.8967816154964));
#251290=CARTESIAN_POINT('Ctrl Pts',(18.3653089219888,7.9569695336476,32.8752464305732));
#251291=CARTESIAN_POINT('Ctrl Pts',(18.6364157328352,7.26243369992061,32.8537123473907));
#251292=CARTESIAN_POINT('Ctrl Pts',(18.715186436982,7.06063472442824,32.847455570255));
#251293=CARTESIAN_POINT('Ctrl Pts',(18.7906293742055,6.8575500207123,32.8411988861289));
#251294=CARTESIAN_POINT('Ctrl Pts',(18.8626802985066,6.65327877384856,32.8349423348815));
#251295=CARTESIAN_POINT('Ctrl Pts',(19.1118143046356,5.9469600893654,32.8133087515244));
#251296=CARTESIAN_POINT('Ctrl Pts',(19.320389388171,5.22645486901989,32.7916767568677));
#251297=CARTESIAN_POINT('Ctrl Pts',(19.487992180996,4.49664678711918,32.7700479991331));
#251298=CARTESIAN_POINT('Ctrl Pts',(19.5816417990874,4.08885973895617,32.7579627297442));
#251299=CARTESIAN_POINT('Ctrl Pts',(19.6625002998391,3.67816830766416,32.7458784709611));
#251300=CARTESIAN_POINT('Ctrl Pts',(19.730502666966,3.26542397064282,32.7337955103188));
#251301=CARTESIAN_POINT('Ctrl Pts',(19.8461135227656,2.56371713240196,32.7132532633431));
#251302=CARTESIAN_POINT('Ctrl Pts',(19.924654217976,1.85552071984525,32.6927069047115));
#251303=CARTESIAN_POINT('Ctrl Pts',(19.9656631108145,1.14501813667767,32.6721580848756));
#251304=CARTESIAN_POINT('Ctrl Pts',(20.0070230569421,0.428433353982973,
32.6514333585402));
#251305=CARTESIAN_POINT('Ctrl Pts',(20.0102057127731,-0.290496338464706,
32.6307061286826));
#251306=CARTESIAN_POINT('Ctrl Pts',(19.9747880380769,-1.00746367750404,
32.609978088506));
#251307=CARTESIAN_POINT('Ctrl Pts',(19.9400100253174,-1.71148220720992,
32.5896244076977));
#251308=CARTESIAN_POINT('Ctrl Pts',(19.868013442834,-2.41360773079865,32.5692699455759));
#251309=CARTESIAN_POINT('Ctrl Pts',(19.7584466543656,-3.10976080527467,
32.5489163052499));
#251310=CARTESIAN_POINT('Ctrl Pts',(19.6426683834048,-3.84537969502814,
32.5274087908136));
#251311=CARTESIAN_POINT('Ctrl Pts',(19.48493919663,-4.5743286628831,32.5059021939915));
#251312=CARTESIAN_POINT('Ctrl Pts',(19.2871763834978,-5.29216644426755,
32.4843984062879));
#251313=CARTESIAN_POINT('Ctrl Pts',(19.0894135703656,-6.01000422565198,
32.4628946185843));
#251314=CARTESIAN_POINT('Ctrl Pts',(18.8516175857365,-6.71672976968574,
32.4413936399988));
#251315=CARTESIAN_POINT('Ctrl Pts',(18.5757584140377,-7.4079318324752,32.4198973620389));
#251316=CARTESIAN_POINT('Ctrl Pts',(18.3157228150195,-8.05948581682601,
32.399634133227));
#251317=CARTESIAN_POINT('Ctrl Pts',(18.0216374587287,-8.69781799963508,
32.3793667101839));
#251318=CARTESIAN_POINT('Ctrl Pts',(17.6950237964886,-9.31917514734005,
32.3590967197629));
#251319=CARTESIAN_POINT('Ctrl Pts',(17.3657503467403,-9.94559233438394,
32.338661660107));
#251320=CARTESIAN_POINT('Ctrl Pts',(17.0034169349817,-10.5547560152801,
32.3182239910882));
#251321=CARTESIAN_POINT('Ctrl Pts',(16.6096336472671,-11.1428326951207,
32.2977853796321));
#251322=CARTESIAN_POINT('Ctrl Pts',(16.3855339665623,-11.4775035668763,
32.2861538898145));
#251323=CARTESIAN_POINT('Ctrl Pts',(16.1512495882236,-11.8053453293146,
32.2745220947718));
#251324=CARTESIAN_POINT('Ctrl Pts',(15.9070840074652,-12.12565482632,32.2628903017369));
#251325=CARTESIAN_POINT('Ctrl Pts',(15.4783011423869,-12.6881551730564,
32.2424635342621));
#251326=CARTESIAN_POINT('Ctrl Pts',(15.0190432403622,-13.2274242611078,
32.2220367729795));
#251327=CARTESIAN_POINT('Ctrl Pts',(14.5325549255431,-13.7408761048104,
32.201611681787));
#251328=CARTESIAN_POINT('Ctrl Pts',(14.0486535309594,-14.2515976486806,
32.1812952017987));
#251329=CARTESIAN_POINT('Ctrl Pts',(13.5378113012608,-14.736775251832,32.1609803741859));
#251330=CARTESIAN_POINT('Ctrl Pts',(13.0032524044422,-15.1939044357436,
32.1406688364442));
#251331=CARTESIAN_POINT('Ctrl Pts',(12.699115885037,-15.4539874307902,32.1291126161113));
#251332=CARTESIAN_POINT('Ctrl Pts',(12.3873027272737,-15.7049918663498,
32.1175574607179));
#251333=CARTESIAN_POINT('Ctrl Pts',(12.0684098424353,-15.9464633918589,
32.1060036718421));
#251334=CARTESIAN_POINT('Ctrl Pts',(11.4745455244717,-16.3961483162395,
32.0844874095584));
#251335=CARTESIAN_POINT('Ctrl Pts',(10.8555735032877,-16.8131885141043,
32.0629667647578));
#251336=CARTESIAN_POINT('Ctrl Pts',(10.2152358494571,-17.1945069392444,
32.0414435037787));
#251337=CARTESIAN_POINT('Ctrl Pts',(9.57489819562652,-17.5758253643845,
32.0199202427996));
#251338=CARTESIAN_POINT('Ctrl Pts',(8.91319580655906,-17.9214212960457,
31.9983943656424));
#251339=CARTESIAN_POINT('Ctrl Pts',(8.23391384006365,-18.2282607298143,
31.9768676386485));
#251340=CARTESIAN_POINT('Ctrl Pts',(7.58101984240164,-18.5231804162401,
31.9561771573215));
#251341=CARTESIAN_POINT('Ctrl Pts',(6.91188654456067,-18.7822959967731,
31.9354858909025));
#251342=CARTESIAN_POINT('Ctrl Pts',(6.23074472842316,-19.0048285538914,
31.9147954077747));
#251343=CARTESIAN_POINT('Ctrl Pts',(5.55170146137882,-19.2266755041582,
31.8941686705418));
#251344=CARTESIAN_POINT('Ctrl Pts',(4.860724484002,-19.4121643658009,31.8735427117809));
#251345=CARTESIAN_POINT('Ctrl Pts',(4.16201763031986,-19.560573188383,31.8529190854229));
#251346=CARTESIAN_POINT('Ctrl Pts',(3.47525859946788,-19.7064442337711,
31.8326481211756));
#251347=CARTESIAN_POINT('Ctrl Pts',(2.78103264991728,-19.8164925206192,
31.8123794102452));
#251348=CARTESIAN_POINT('Ctrl Pts',(2.08333005501224,-19.8900815665912,
31.7921144282037));
#251349=CARTESIAN_POINT('Ctrl Pts',(1.33901239621747,-19.96858726058,31.7704954975894));
#251350=CARTESIAN_POINT('Ctrl Pts',(0.590116664053998,-20.0056650599863,
31.7488729722224));
#251351=CARTESIAN_POINT('Ctrl Pts',(-0.158551034990493,-20.0003924359358,
31.7272482708143));
#251352=CARTESIAN_POINT('Ctrl Pts',(-0.578563654556865,-19.9974344231322,
31.7151165233149));
#251353=CARTESIAN_POINT('Ctrl Pts',(-0.998504094200743,-19.9811480748114,
31.7029840909371));
#251354=CARTESIAN_POINT('Ctrl Pts',(-1.4175217073013,-19.9513773693399,
31.6908512241848));
#251355=CARTESIAN_POINT('Ctrl Pts',(-2.16284436999724,-19.8984230763016,
31.6692700298119));
#251356=CARTESIAN_POINT('Ctrl Pts',(-2.90524697866106,-19.8028023641558,
31.6476874611173));
#251357=CARTESIAN_POINT('Ctrl Pts',(-3.64010511074949,-19.6659985150628,
31.626104927879));
#251358=CARTESIAN_POINT('Ctrl Pts',(-4.37790802786531,-19.5286464541329,
31.6044359073066));
#251359=CARTESIAN_POINT('Ctrl Pts',(-5.10810493280049,-19.3497808064452,
31.5827669224752));
#251360=CARTESIAN_POINT('Ctrl Pts',(-5.82602540013511,-19.1309542795253,
31.5610994001774));
#251361=CARTESIAN_POINT('Ctrl Pts',(-6.53450385358344,-18.9150057358917,
31.5397168468361));
#251362=CARTESIAN_POINT('Ctrl Pts',(-7.23102581009757,-18.6601409237119,
31.518335717811));
#251363=CARTESIAN_POINT('Ctrl Pts',(-7.9111255903364,-18.3678969059025,
31.4969573843375));
#251364=CARTESIAN_POINT('Ctrl Pts',(-8.1097377684456,-18.2825517512605,
31.4907141866496));
#251365=CARTESIAN_POINT('Ctrl Pts',(-8.30694959692451,-18.1940190298087,
31.4844712273769));
#251366=CARTESIAN_POINT('Ctrl Pts',(-8.50265038942789,-18.1023376831202,
31.4782285406712));
#251367=CARTESIAN_POINT('Ctrl Pts',(-9.26942790022897,-17.7431199512884,
31.453768998573));
#251368=CARTESIAN_POINT('Ctrl Pts',(-10.0135754149468,-17.3352952504008,
31.4293062481248));
#251369=CARTESIAN_POINT('Ctrl Pts',(-10.7283860527021,-16.881011790325,
31.4048416751744));
#251370=CARTESIAN_POINT('Ctrl Pts',(-11.4081026106894,-16.4490316636681,
31.3815782058859));
#251371=CARTESIAN_POINT('Ctrl Pts',(-12.0612911338132,-15.9750431940394,
31.3583130886563));
#251372=CARTESIAN_POINT('Ctrl Pts',(-12.6837643445746,-15.4634025933716,
31.3350475150751));
#251373=CARTESIAN_POINT('Ctrl Pts',(-13.3104513254186,-14.9482984928795,
31.3116244475227));
#251374=CARTESIAN_POINT('Ctrl Pts',(-13.9060049690595,-14.3950314990913,
31.2882009174193));
#251375=CARTESIAN_POINT('Ctrl Pts',(-14.4661832768292,-13.808089839991,
31.2647781407168));
#251376=CARTESIAN_POINT('Ctrl Pts',(-15.0188662719946,-13.2290015931963,
31.2416687660703));
#251377=CARTESIAN_POINT('Ctrl Pts',(-15.5371136427872,-12.6171346184962,
31.2185601247981));
#251378=CARTESIAN_POINT('Ctrl Pts',(-16.0168915063049,-11.9768293329847,
31.1954533846924));
#251379=CARTESIAN_POINT('Ctrl Pts',(-16.2322144074688,-11.6894621945843,
31.1850831473506));
#251380=CARTESIAN_POINT('Ctrl Pts',(-16.4397894237981,-11.3963673765105,
31.1747132929396));
#251381=CARTESIAN_POINT('Ctrl Pts',(-16.6392550853946,-11.0979385789169,
31.1643439270234));
#251382=CARTESIAN_POINT('Ctrl Pts',(-16.9310375030751,-10.6613908775708,
31.1491754081284));
#251383=CARTESIAN_POINT('Ctrl Pts',(-17.2055594673575,-10.2132910456811,
31.1340061349387));
#251384=CARTESIAN_POINT('Ctrl Pts',(-17.4616675295957,-9.75484460147408,
31.1188363049497));
#251385=CARTESIAN_POINT('Ctrl Pts',(-17.8976556233928,-8.97440376110722,
31.093011794771));
#251386=CARTESIAN_POINT('Ctrl Pts',(-18.2802770291729,-8.16397641606936,
31.0671856709717));
#251387=CARTESIAN_POINT('Ctrl Pts',(-18.6073490642604,-7.33148224075433,
31.0413589078942));
#251388=CARTESIAN_POINT('Ctrl Pts',(-18.9375697997427,-6.49097370023132,
31.0152835123127));
#251389=CARTESIAN_POINT('Ctrl Pts',(-19.2111660942834,-5.62797251526002,
30.9892074650853));
#251390=CARTESIAN_POINT('Ctrl Pts',(-19.4259385188306,-4.75065461085471,
30.9631317689658));
#251391=CARTESIAN_POINT('Ctrl Pts',(-19.6375646636901,-3.88618885685042,
30.9374380652423));
#251392=CARTESIAN_POINT('Ctrl Pts',(-19.7920776066793,-3.00782389373521,
30.9117447024149));
#251393=CARTESIAN_POINT('Ctrl Pts',(-19.8874223226847,-2.12338932153558,
30.8860526398101));
#251394=CARTESIAN_POINT('Ctrl Pts',(-19.9314556734197,-1.71492811517318,
30.8741871935518));
#251395=CARTESIAN_POINT('Ctrl Pts',(-19.9628697504585,-1.30517232954695,
30.8623220246177));
#251396=CARTESIAN_POINT('Ctrl Pts',(-19.9814658993032,-0.894892787362442,
30.8504572275059));
#251397=CARTESIAN_POINT('Ctrl Pts',(-19.9906753783925,-0.691707660373396,
30.8445813549361));
#251398=CARTESIAN_POINT('Ctrl Pts',(-19.9967419408557,-0.488377590787437,
30.838705396709));
#251399=CARTESIAN_POINT('Ctrl Pts',(-19.9996401384138,-0.2849958222916,
30.8328293622815));
#251400=CARTESIAN_POINT('Ctrl Pts',(-20.0133823851897,0.679369924455139,
30.8049672467611));
#251401=CARTESIAN_POINT('Ctrl Pts',(-19.9558850988293,1.64489893695355,
30.777103418006));
#251402=CARTESIAN_POINT('Ctrl Pts',(-19.8294687208812,2.60157057607597,
30.7492388841971));
#251403=CARTESIAN_POINT('Ctrl Pts',(-19.7015971573551,3.56925451277223,
30.7210536002734));
#251404=CARTESIAN_POINT('Ctrl Pts',(-19.5032109000325,4.52787474791816,
30.6928675949707));
#251405=CARTESIAN_POINT('Ctrl Pts',(-19.2367649252128,5.46705958713314,
30.664681911688));
#251406=CARTESIAN_POINT('Ctrl Pts',(-18.9746103603937,6.39111780559885,
30.6369501903132));
#251407=CARTESIAN_POINT('Ctrl Pts',(-18.6465711895674,7.29636049694712,
30.6092187806688));
#251408=CARTESIAN_POINT('Ctrl Pts',(-18.2550322684929,8.17292586530254,
30.5814886765458));
#251409=CARTESIAN_POINT('Ctrl Pts',(-18.0918389412588,8.53827809799377,
30.5699307758805));
#251410=CARTESIAN_POINT('Ctrl Pts',(-17.917614836755,8.89864874828834,30.558373102013));
#251411=CARTESIAN_POINT('Ctrl Pts',(-17.7325348295378,9.253325347038,30.5468157269011));
#251412=CARTESIAN_POINT('Ctrl Pts',(-17.677812678912,9.35819170484744,30.5433985862211));
#251413=CARTESIAN_POINT('Ctrl Pts',(-17.6221415213316,9.4625603004325,30.5399814716581));
#251414=CARTESIAN_POINT('Ctrl Pts',(-17.5655340767177,9.56641700693992,
30.5365643850721));
#251415=CARTESIAN_POINT('Ctrl Pts',(-17.1263298610268,10.372217438968,30.5100519917955));
#251416=CARTESIAN_POINT('Ctrl Pts',(-16.6306086885827,11.1474759086643,
30.483537156353));
#251417=CARTESIAN_POINT('Ctrl Pts',(-16.0842329369809,11.8855262753342,
30.4570212131138));
#251418=CARTESIAN_POINT('Ctrl Pts',(-15.531534165198,12.6321178471167,30.4301984099092));
#251419=CARTESIAN_POINT('Ctrl Pts',(-14.9270023289501,13.3406341877326,
30.4033744731193));
#251420=CARTESIAN_POINT('Ctrl Pts',(-14.2767535497322,14.0041991359265,
30.3765507839786));
#251421=CARTESIAN_POINT('Ctrl Pts',(-13.6351845889457,14.6589065153684,
30.3500851497221));
#251422=CARTESIAN_POINT('Ctrl Pts',(-12.9491119020736,15.2698537597058,
30.3236197565475));
#251423=CARTESIAN_POINT('Ctrl Pts',(-12.2244441937071,15.8304726190015,
30.2971559311118));
#251424=CARTESIAN_POINT('Ctrl Pts',(-11.8925492718847,16.0872338218672,
30.2850356045502));
#251425=CARTESIAN_POINT('Ctrl Pts',(-11.5525590432911,16.333438702123,30.2729156068381));
#251426=CARTESIAN_POINT('Ctrl Pts',(-11.2050428567043,16.568459531311,30.2607960654266));
#251427=CARTESIAN_POINT('Ctrl Pts',(-10.8405674440383,16.8149496719422,
30.2480850751828));
#251428=CARTESIAN_POINT('Ctrl Pts',(-10.4678136336538,17.0491375285854,
30.2353745868625));
#251429=CARTESIAN_POINT('Ctrl Pts',(-10.0877050748852,17.2706949758787,
30.2226647475017));
#251430=CARTESIAN_POINT('Ctrl Pts',(-9.37611116526216,17.6854684043862,
30.1988709021048));
#251431=CARTESIAN_POINT('Ctrl Pts',(-8.63842384630779,18.0561568890582,
30.1750738423122));
#251432=CARTESIAN_POINT('Ctrl Pts',(-7.88068677103388,18.3805003925499,
30.1512751377718));
#251433=CARTESIAN_POINT('Ctrl Pts',(-7.11528624468513,18.7081241770937,
30.1272357426095));
#251434=CARTESIAN_POINT('Ctrl Pts',(-6.3294293332382,18.9884603647639,30.1031946692627));
#251435=CARTESIAN_POINT('Ctrl Pts',(-5.52937494829651,19.2192238265748,
30.0791535354873));
#251436=CARTESIAN_POINT('Ctrl Pts',(-4.73712799666391,19.4477353535521,
30.0553470101988));
#251437=CARTESIAN_POINT('Ctrl Pts',(-3.93096034319953,19.6276366733851,
30.0315404256555));
#251438=CARTESIAN_POINT('Ctrl Pts',(-3.11696363775767,19.7567572380014,
30.0077353527126));
#251439=CARTESIAN_POINT('Ctrl Pts',(-2.74125932700123,19.8163534899388,
29.9967480004756));
#251440=CARTESIAN_POINT('Ctrl Pts',(-2.36388727414933,19.8651324661124,
29.9857609702594));
#251441=CARTESIAN_POINT('Ctrl Pts',(-1.98544656668308,19.9028845240252,
29.9747744165209));
#251442=CARTESIAN_POINT('Ctrl Pts',(-1.22741629653916,19.978503246043,29.952767956502));
#251443=CARTESIAN_POINT('Ctrl Pts',(-0.465099202598913,20.0098781778795,
29.9307634081838));
#251444=CARTESIAN_POINT('Ctrl Pts',(0.296451171493371,19.9978049605021,
29.9087620128562));
#251445=CARTESIAN_POINT('Ctrl Pts',(1.05164702181793,19.9858324843879,29.8869442014311));
#251446=CARTESIAN_POINT('Ctrl Pts',(1.80654822927329,19.9311251566042,29.8651225388673));
#251447=CARTESIAN_POINT('Ctrl Pts',(2.55619101359847,19.834347592842,29.8432987102368));
#251448=CARTESIAN_POINT('Ctrl Pts',(3.31279927965844,19.73667079765,29.8212721003845));
#251449=CARTESIAN_POINT('Ctrl Pts',(4.0640499692952,19.596138386013,29.7992432840257));
#251450=CARTESIAN_POINT('Ctrl Pts',(4.80483488223705,19.4134866861595,29.7772139936428));
#251451=CARTESIAN_POINT('Ctrl Pts',(5.54072961878804,19.2320407330952,29.7553301261942));
#251452=CARTESIAN_POINT('Ctrl Pts',(6.26629533136461,19.009029944826,29.7334457909594));
#251453=CARTESIAN_POINT('Ctrl Pts',(6.97653424444459,18.7452260517961,29.7115626863364));
#251454=CARTESIAN_POINT('Ctrl Pts',(7.22333235549611,18.6535578802994,29.7039586128543));
#251455=CARTESIAN_POINT('Ctrl Pts',(7.46827996379473,18.5569645118782,29.6963546879643));
#251456=CARTESIAN_POINT('Ctrl Pts',(7.71116798485263,18.4554796827075,29.6887509829274));
#251457=CARTESIAN_POINT('Ctrl Pts',(8.41368996436641,18.1619480265595,29.6667582560284));
#251458=CARTESIAN_POINT('Ctrl Pts',(9.09897936522139,17.8274925403878,29.6447673683767));
#251459=CARTESIAN_POINT('Ctrl Pts',(9.7629464298749,17.4552288514823,29.6227800442737));
#251460=CARTESIAN_POINT('Ctrl Pts',(10.0440093371949,17.2976464648498,29.6134726229187));
#251461=CARTESIAN_POINT('Ctrl Pts',(10.3212519097298,17.1332897014279,29.6041658401164));
#251462=CARTESIAN_POINT('Ctrl Pts',(10.5943659905775,16.9623968253989,29.5948598266598));
#251463=CARTESIAN_POINT('Ctrl Pts',(11.2027013725912,16.5817493585972,29.5741315755437));
#251464=CARTESIAN_POINT('Ctrl Pts',(11.7910140417846,16.1683819154001,29.5533990866928));
#251465=CARTESIAN_POINT('Ctrl Pts',(12.3558023745987,15.7248230985344,29.5326640815717));
#251466=CARTESIAN_POINT('Ctrl Pts',(12.9456103016961,15.2616150414242,29.5110105351398));
#251467=CARTESIAN_POINT('Ctrl Pts',(13.5097624794625,14.7654817186861,29.4893542445633));
#251468=CARTESIAN_POINT('Ctrl Pts',(14.0442960258544,14.2393571649538,29.4676971703711));
#251469=CARTESIAN_POINT('Ctrl Pts',(14.5788295722464,13.7132326112216,29.4460400961789));
#251470=CARTESIAN_POINT('Ctrl Pts',(15.0837435711595,13.1571175116123,29.4243822383711));
#251471=CARTESIAN_POINT('Ctrl Pts',(15.5551142726633,12.5739912400021,29.4027255574761));
#251472=CARTESIAN_POINT('Ctrl Pts',(16.0099836378306,12.0112785467153,29.3818270148664));
#251473=CARTESIAN_POINT('Ctrl Pts',(16.433616934513,11.4234138258636,29.3609295682109));
#251474=CARTESIAN_POINT('Ctrl Pts',(16.8241757058035,10.8144314906521,29.3400349792639));
#251475=CARTESIAN_POINT('Ctrl Pts',(17.1923000679212,10.2404302130723,29.3203406136697));
#251476=CARTESIAN_POINT('Ctrl Pts',(17.5310405832176,9.64766855048569,29.300648786909));
#251477=CARTESIAN_POINT('Ctrl Pts',(17.8388981485788,9.03953779979466,29.2809609742483));
#251478=CARTESIAN_POINT('Ctrl Pts',(18.1552560993905,8.41461569372747,29.2607295530648));
#251479=CARTESIAN_POINT('Ctrl Pts',(18.4392735479597,7.77292633991392,29.2404936866438));
#251480=CARTESIAN_POINT('Ctrl Pts',(18.6891935659968,7.11809739034173,29.2202551147014));
#251481=CARTESIAN_POINT('Ctrl Pts',(18.9411380087347,6.45796413617321,29.1998526044508));
#251482=CARTESIAN_POINT('Ctrl Pts',(19.1584299353917,5.78447835394157,29.1794473446706));
#251483=CARTESIAN_POINT('Ctrl Pts',(19.3393125101576,5.10138676549175,29.1590411176993));
#251484=CARTESIAN_POINT('Ctrl Pts',(19.4644167021029,4.6289387073622,29.1449275164351));
#251485=CARTESIAN_POINT('Ctrl Pts',(19.5721051987912,4.15189630133388,29.1308134525103));
#251486=CARTESIAN_POINT('Ctrl Pts',(19.6618103833514,3.67150438582008,29.1166995156037));
#251487=CARTESIAN_POINT('Ctrl Pts',(19.7914825193915,2.97708024382165,29.0962973018901));
#251488=CARTESIAN_POINT('Ctrl Pts',(19.8835748514656,2.27565728543239,29.0758953535908));
#251489=CARTESIAN_POINT('Ctrl Pts',(19.9383488031646,1.5713629319833,29.0554954518646));
#251490=CARTESIAN_POINT('Ctrl Pts',(19.9927947137493,0.871286596356175,
29.0352177251192));
#251491=CARTESIAN_POINT('Ctrl Pts',(20.0103680169432,0.168374067289532,
29.0149420205062));
#251492=CARTESIAN_POINT('Ctrl Pts',(19.9913761584868,-0.533326237966108,
28.9946700873747));
#251493=CARTESIAN_POINT('Ctrl Pts',(19.9827546501123,-0.851868789874173,
28.9854674787062));
#251494=CARTESIAN_POINT('Ctrl Pts',(19.966598550716,-1.17016168480793,28.9762656472569));
#251495=CARTESIAN_POINT('Ctrl Pts',(19.9429400064617,-1.48782732440303,
28.9670647566803));
#251496=CARTESIAN_POINT('Ctrl Pts',(19.8899535051221,-2.19928237662389,
28.9464581210553));
#251497=CARTESIAN_POINT('Ctrl Pts',(19.7992839784619,-2.90823220181844,
28.9258473891916));
#251498=CARTESIAN_POINT('Ctrl Pts',(19.6711261598938,-3.61042738065652,
28.9052341137445));
#251499=CARTESIAN_POINT('Ctrl Pts',(19.5418917513544,-4.31852135127973,
28.8844476764422));
#251500=CARTESIAN_POINT('Ctrl Pts',(19.3745365466824,-5.01974577669416,
28.8636586526426));
#251501=CARTESIAN_POINT('Ctrl Pts',(19.1693124678736,-5.70973895607851,
28.8428686344625));
#251502=CARTESIAN_POINT('Ctrl Pts',(19.1291907333892,-5.84463405854403,
28.8388041426437));
#251503=CARTESIAN_POINT('Ctrl Pts',(19.0876217694629,-5.97909990305412,
28.8347396128186));
#251504=CARTESIAN_POINT('Ctrl Pts',(19.0446076899812,-6.11310392687713,
28.830675056884));
#251505=CARTESIAN_POINT('Ctrl Pts',(18.8250374687736,-6.79714258370967,
28.8099270725861));
#251506=CARTESIAN_POINT('Ctrl Pts',(18.5678077899169,-7.46914607685307,
28.7891784079511));
#251507=CARTESIAN_POINT('Ctrl Pts',(18.2751992453966,-8.12542542455469,
28.7684306453825));
#251508=CARTESIAN_POINT('Ctrl Pts',(17.9834738101953,-8.77972408365834,
28.7477455007477));
#251509=CARTESIAN_POINT('Ctrl Pts',(17.6565832591494,-9.41839258438287,
28.7270612527424));
#251510=CARTESIAN_POINT('Ctrl Pts',(17.2968322904373,-10.0378002738803,
28.7063794694854));
#251511=CARTESIAN_POINT('Ctrl Pts',(16.9883302903777,-10.5689691314553,
28.6886439467084));
#251512=CARTESIAN_POINT('Ctrl Pts',(16.655664285808,-11.085974091624,28.6709102364588));
#251513=CARTESIAN_POINT('Ctrl Pts',(16.3003096183905,-11.5865468797729,
28.6531793276254));
#251514=CARTESIAN_POINT('Ctrl Pts',(15.8840568732278,-12.1729041625829,
28.6324098256239));
#251515=CARTESIAN_POINT('Ctrl Pts',(15.436328848748,-12.737197207249,28.611635822524));
#251516=CARTESIAN_POINT('Ctrl Pts',(14.9593822036128,-13.2756978080527,
28.5908591714154));
#251517=CARTESIAN_POINT('Ctrl Pts',(14.605909284026,-13.6747893657916,28.5754612572011));
#251518=CARTESIAN_POINT('Ctrl Pts',(14.2363890778943,-14.0597145328739,
28.5600618885592));
#251519=CARTESIAN_POINT('Ctrl Pts',(13.8517566127987,-14.4289640960171,
28.5446618198104));
#251520=CARTESIAN_POINT('Ctrl Pts',(13.3334895244888,-14.9265037301258,
28.5239112344738));
#251521=CARTESIAN_POINT('Ctrl Pts',(12.7877837726239,-15.3955812280123,
28.503159378037));
#251522=CARTESIAN_POINT('Ctrl Pts',(12.2183915090435,-15.8340245379403,
28.4824080958508));
#251523=CARTESIAN_POINT('Ctrl Pts',(11.6479205782934,-16.2732984429334,
28.4616175020543));
#251524=CARTESIAN_POINT('Ctrl Pts',(11.0536741259203,-16.6818214975841,
28.4408274846861));
#251525=CARTESIAN_POINT('Ctrl Pts',(10.4394554799054,-17.0574521167882,
28.4200398996039));
#251526=CARTESIAN_POINT('Ctrl Pts',(9.8341504585112,-17.427631533302,28.3995539867867));
#251527=CARTESIAN_POINT('Ctrl Pts',(9.20944954639416,-17.765865936744,28.3790704361723));
#251528=CARTESIAN_POINT('Ctrl Pts',(8.569009439804,-18.0701530470913,28.358591023989));
#251529=CARTESIAN_POINT('Ctrl Pts',(8.36767016061359,-18.1658137448425,
28.3521527793431));
#251530=CARTESIAN_POINT('Ctrl Pts',(8.16477541175804,-18.258119721091,28.345714943709));
#251531=CARTESIAN_POINT('Ctrl Pts',(7.96043895575569,-18.347009831207,28.3392775722752));
#251532=CARTESIAN_POINT('Ctrl Pts',(7.20186167911443,-18.6770048745355,
28.3153795181222));
#251533=CARTESIAN_POINT('Ctrl Pts',(6.42275216612124,-18.9602074910251,
28.2914793112049));
#251534=CARTESIAN_POINT('Ctrl Pts',(5.62877024307637,-19.1933087574167,
28.2675774472818));
#251535=CARTESIAN_POINT('Ctrl Pts',(5.52972695931593,-19.2223863902973,
28.2645958692102));
#251536=CARTESIAN_POINT('Ctrl Pts',(5.43045229676819,-19.2506844593463,
28.2616142653546));
#251537=CARTESIAN_POINT('Ctrl Pts',(5.33095727889857,-19.2781965837376,
28.2586326366771));
#251538=CARTESIAN_POINT('Ctrl Pts',(4.53749138950482,-19.4976038738386,
28.2348543540948));
#251539=CARTESIAN_POINT('Ctrl Pts',(3.73000902799496,-19.667021439027,28.211074492856));
#251540=CARTESIAN_POINT('Ctrl Pts',(2.91494998430889,-19.7862428600296,
28.1872935410484));
#251541=CARTESIAN_POINT('Ctrl Pts',(2.08996216152909,-19.9069165968632,
28.1632228975688));
#251542=CARTESIAN_POINT('Ctrl Pts',(1.25721299171292,-19.9761636672696,
28.1391511367888));
#251543=CARTESIAN_POINT('Ctrl Pts',(0.423395925837488,-19.9938212402923,
28.1150787648491));
#251544=CARTESIAN_POINT('Ctrl Pts',(-0.405747256870029,-20.0113798354495,
28.091141328327));
#251545=CARTESIAN_POINT('Ctrl Pts',(-1.23594531540161,-19.9779256971891,
28.0672032874775));
#251546=CARTESIAN_POINT('Ctrl Pts',(-2.06061764719916,-19.8933496071362,
28.0432651399751));
#251547=CARTESIAN_POINT('Ctrl Pts',(-2.26548726452807,-19.8723387516288,
28.0373182942653));
#251548=CARTESIAN_POINT('Ctrl Pts',(-2.47001590905474,-19.8481731395472,
28.0313714419733));
#251549=CARTESIAN_POINT('Ctrl Pts',(-2.67410281777528,-19.8208515845162,
28.0254245907294));
#251550=CARTESIAN_POINT('Ctrl Pts',(-7.2177593228033,18.2467224588279,47.393615701679));
#251551=CARTESIAN_POINT('Ctrl Pts',(-7.14662604587843,18.2892826277002,
47.4040907542187));
#251552=CARTESIAN_POINT('Ctrl Pts',(-7.0698576320312,18.3339548464734,47.4152200989386));
#251553=CARTESIAN_POINT('Ctrl Pts',(-6.98727799101681,18.3804026521448,
47.4270313561279));
#251554=CARTESIAN_POINT('Ctrl Pts',(-6.90404537419864,18.4272177310675,
47.4389360075856));
#251555=CARTESIAN_POINT('Ctrl Pts',(-6.81490891259198,18.4758366148027,
47.4515333615687));
#251556=CARTESIAN_POINT('Ctrl Pts',(-6.71967590218213,18.5258633232704,
47.4648563636983));
#251557=CARTESIAN_POINT('Ctrl Pts',(-6.62295790870245,18.5766701059456,
47.478387113462));
#251558=CARTESIAN_POINT('Ctrl Pts',(-6.51995125972843,18.6289290085923,
47.4926663357621));
#251559=CARTESIAN_POINT('Ctrl Pts',(-6.41044775471296,18.6821716738793,
47.5077335129352));
#251560=CARTESIAN_POINT('Ctrl Pts',(-6.3005993505258,18.7355820356355,47.5228481466434));
#251561=CARTESIAN_POINT('Ctrl Pts',(-6.18421244035503,18.7899822494645,
47.5387558111822));
#251562=CARTESIAN_POINT('Ctrl Pts',(-6.06107926374304,18.8448467109328,
47.5555004012044));
#251563=CARTESIAN_POINT('Ctrl Pts',(-5.93852600266469,18.8994527793804,
47.572166129882));
#251564=CARTESIAN_POINT('Ctrl Pts',(-5.80928910032475,18.954518492362,47.5896611023559));
#251565=CARTESIAN_POINT('Ctrl Pts',(-5.67317680639823,19.0094761865279,
47.6080304234863));
#251566=CARTESIAN_POINT('Ctrl Pts',(-5.5370645124717,19.0644338806937,47.6263997446167));
#251567=CARTESIAN_POINT('Ctrl Pts',(-5.39407592580285,19.1192832911287,
47.6456436606561));
#251568=CARTESIAN_POINT('Ctrl Pts',(-5.24404494999423,19.17341090543,47.6658058806057));
#251569=CARTESIAN_POINT('Ctrl Pts',(-5.0989952801152,19.2257413828094,47.6852986775562));
#251570=CARTESIAN_POINT('Ctrl Pts',(-4.94755297255618,19.2773264016363,
47.7056247403656));
#251571=CARTESIAN_POINT('Ctrl Pts',(-4.78957599203248,19.327583040299,47.7267526774856));
#251572=CARTESIAN_POINT('Ctrl Pts',(-4.63715860689041,19.3760710252294,
47.7471370709496));
#251573=CARTESIAN_POINT('Ctrl Pts',(-4.47865806397905,19.423322100396,47.7682677274107));
#251574=CARTESIAN_POINT('Ctrl Pts',(-4.31399321631833,19.4688022896195,
47.7901136405233));
#251575=CARTESIAN_POINT('Ctrl Pts',(-4.15484699183265,19.5127582432225,
47.8112274036714));
#251576=CARTESIAN_POINT('Ctrl Pts',(-3.98994246315693,19.5550597297853,
47.8330091234493));
#251577=CARTESIAN_POINT('Ctrl Pts',(-3.81925476083695,19.5952195470211,
47.8554304953819));
#251578=CARTESIAN_POINT('Ctrl Pts',(-3.65656045556933,19.6334986583809,
47.8768018623881));
#251579=CARTESIAN_POINT('Ctrl Pts',(-3.48861187606454,19.6698317798274,
47.8987542501413));
#251580=CARTESIAN_POINT('Ctrl Pts',(-3.31543437249674,19.7037958412452,
47.9212648899522));
#251581=CARTESIAN_POINT('Ctrl Pts',(-3.14653675864958,19.7369205185956,
47.9432192042939));
#251582=CARTESIAN_POINT('Ctrl Pts',(-2.97266526114291,19.7677916227037,
47.965704423517));
#251583=CARTESIAN_POINT('Ctrl Pts',(-2.79389146644846,19.7960182511714,
47.9887027130784));
#251584=CARTESIAN_POINT('Ctrl Pts',(-2.62178546055054,19.823192101197,48.010843227384));
#251585=CARTESIAN_POINT('Ctrl Pts',(-2.44513593551683,19.8479149428722,
48.0334592114814));
#251586=CARTESIAN_POINT('Ctrl Pts',(-2.26405390895343,19.8698414790645,
48.0565388086443));
#251587=CARTESIAN_POINT('Ctrl Pts',(-2.11463409265783,19.8879341582333,
48.0755829359589));
#251588=CARTESIAN_POINT('Ctrl Pts',(-1.96219703487648,19.9041229388796,
48.0949427948733));
#251589=CARTESIAN_POINT('Ctrl Pts',(-1.80683169349533,19.9182165434685,
48.1146141128807));
#251590=CARTESIAN_POINT('Ctrl Pts',(18.6433357896203,4.63231917650653,27.1790844234637));
#251591=CARTESIAN_POINT('Ctrl Pts',(18.9767215630957,3.26274651968002,27.1874303285836));
#251592=CARTESIAN_POINT('Ctrl Pts',(19.5047661625352,-0.702967160889279,
27.2111074103055));
#251593=CARTESIAN_POINT('Ctrl Pts',(18.3584128635202,-7.27285369734419,
27.2497453006479));
#251594=CARTESIAN_POINT('Ctrl Pts',(15.4393596838444,-11.8776687090097,
27.2787205201924));
#251595=CARTESIAN_POINT('Ctrl Pts',(13.4941392004112,-13.8617531167553,
27.2920255190426));
#251596=CARTESIAN_POINT('Ctrl Pts',(13.3466909478639,-14.007477400006,27.2930074823868));
#251597=CARTESIAN_POINT('Ctrl Pts',(18.6408938589478,4.63162609492215,27.193094575412));
#251598=CARTESIAN_POINT('Ctrl Pts',(18.9744164963149,3.26226511763769,27.2032206026693));
#251599=CARTESIAN_POINT('Ctrl Pts',(19.5034006191552,-0.702828514322114,
27.2319108248669));
#251600=CARTESIAN_POINT('Ctrl Pts',(18.3612753167776,-7.27321628896821,
27.2785271271544));
#251601=CARTESIAN_POINT('Ctrl Pts',(15.4465510193052,-11.8827591386728,
27.3132526235206));
#251602=CARTESIAN_POINT('Ctrl Pts',(13.5028083890224,-13.8708226770469,
27.3291265646035));
#251603=CARTESIAN_POINT('Ctrl Pts',(13.3554655854169,-14.0168522234688,
27.3302977182573));
#251604=CARTESIAN_POINT('Ctrl Pts',(18.6390340947515,4.63107518492358,27.2072128863208));
#251605=CARTESIAN_POINT('Ctrl Pts',(18.9728479052556,3.2619192151428,27.2191241488616));
#251606=CARTESIAN_POINT('Ctrl Pts',(19.5032857948108,-0.702645479452096,
27.2528119138325));
#251607=CARTESIAN_POINT('Ctrl Pts',(18.3665024940667,-7.27426248550786,
27.3071294388815));
#251608=CARTESIAN_POINT('Ctrl Pts',(15.4567512616709,-11.8899878717477,
27.3468879479997));
#251609=CARTESIAN_POINT('Ctrl Pts',(13.5145628069337,-13.8829544978531,
27.3647272310494));
#251610=CARTESIAN_POINT('Ctrl Pts',(13.3673296585232,-14.0293590919633,
27.366041184765));
#251611=CARTESIAN_POINT('Ctrl Pts',(18.6377707052309,4.63067027000293,27.2213895100298));
#251612=CARTESIAN_POINT('Ctrl Pts',(18.972034182931,3.26171267396721,27.2350730207144));
#251613=CARTESIAN_POINT('Ctrl Pts',(19.5044533353242,-0.702416046314909,
27.2736731591877));
#251614=CARTESIAN_POINT('Ctrl Pts',(18.374145021769,-7.27600793646769,27.3351774795047));
#251615=CARTESIAN_POINT('Ctrl Pts',(15.4699690199305,-11.8993647133367,
27.3788587120311));
#251616=CARTESIAN_POINT('Ctrl Pts',(13.5293720911609,-13.8981057935871,
27.3977690549338));
#251617=CARTESIAN_POINT('Ctrl Pts',(13.382249819755,-14.0449509880446,27.3991572298626));
#251618=CARTESIAN_POINT('Ctrl Pts',(-19.3730403262153,-4.96843119263448,
49.1146017877832));
#251619=CARTESIAN_POINT('Ctrl Pts',(-20.1938597706083,-1.76786997316083,
49.0191826567149));
#251620=CARTESIAN_POINT('Ctrl Pts',(-20.2180925824514,5.0447028471919,48.8283443945783));
#251621=CARTESIAN_POINT('Ctrl Pts',(-15.3847590983001,14.0537959141576,
48.5420870013735));
#251622=CARTESIAN_POINT('Ctrl Pts',(-6.8505649284846,19.6789958186391,48.2558296081687));
#251623=CARTESIAN_POINT('Ctrl Pts',(3.33297037772606,20.5692755735532,47.9695722149638));
#251624=CARTESIAN_POINT('Ctrl Pts',(12.7140514614997,16.5090584323451,47.6833148217589));
#251625=CARTESIAN_POINT('Ctrl Pts',(19.0356435973732,8.47611213038585,47.397057428554));
#251626=CARTESIAN_POINT('Ctrl Pts',(20.7761625094796,-1.5967459663445,47.1108000353492));
#251627=CARTESIAN_POINT('Ctrl Pts',(17.516885650891,-11.2852866414675,46.8245426421443));
#251628=CARTESIAN_POINT('Ctrl Pts',(10.0420977682865,-18.2580194512917,
46.5382852489394));
#251629=CARTESIAN_POINT('Ctrl Pts',(0.150662445935857,-20.8368943803232,
46.2520278557346));
#251630=CARTESIAN_POINT('Ctrl Pts',(-9.77703606612668,-18.401319129493,
45.9657704625297));
#251631=CARTESIAN_POINT('Ctrl Pts',(-17.3518603991523,-11.5374110875982,
45.6795130693248));
#251632=CARTESIAN_POINT('Ctrl Pts',(-20.7509121717497,-1.89699438744401,
45.39325567612));
#251633=CARTESIAN_POINT('Ctrl Pts',(-19.1561977951066,8.19994024772214,
45.1069982829151));
#251634=CARTESIAN_POINT('Ctrl Pts',(-12.9514908835121,16.323535736365,44.8207408897104));
#251635=CARTESIAN_POINT('Ctrl Pts',(-3.62997105756347,20.5188266404133,
44.5344834965054));
#251636=CARTESIAN_POINT('Ctrl Pts',(6.56511142475072,19.7762040580868,44.2482261033005));
#251637=CARTESIAN_POINT('Ctrl Pts',(15.1802814149427,14.2743823742401,43.9619687100956));
#251638=CARTESIAN_POINT('Ctrl Pts',(20.1422739403672,5.33739037403628,43.6757113168908));
#251639=CARTESIAN_POINT('Ctrl Pts',(20.2569715717781,-4.88405962518676,
43.3894539236859));
#251640=CARTESIAN_POINT('Ctrl Pts',(15.4967719835935,-13.9301469386554,
43.1031965304811));
#251641=CARTESIAN_POINT('Ctrl Pts',(7.00723061127277,-19.6239051870585,
42.8169391372762));
#251642=CARTESIAN_POINT('Ctrl Pts',(-3.16862052811263,-20.5951154306273,
42.5306817440713));
#251643=CARTESIAN_POINT('Ctrl Pts',(-12.5819342198783,-16.6100531884428,
42.2444243508665));
#251644=CARTESIAN_POINT('Ctrl Pts',(-18.9673700353434,-8.62773490477348,
41.9581669576616));
#251645=CARTESIAN_POINT('Ctrl Pts',(-20.7882548757724,1.43087206316176,
41.6719095644569));
#251646=CARTESIAN_POINT('Ctrl Pts',(-17.6063876804715,11.1451356423821,
41.3856521712519));
#251647=CARTESIAN_POINT('Ctrl Pts',(-10.1874937439,18.1772909659331,41.099394778047));
#251648=CARTESIAN_POINT('Ctrl Pts',(-0.31695076938304,20.8350300660141,
40.8131373848422));
#251649=CARTESIAN_POINT('Ctrl Pts',(9.62986729972523,18.4787605491233,40.5268799916373));
#251650=CARTESIAN_POINT('Ctrl Pts',(17.2592307038584,11.6755253052276,40.2406225984326));
#251651=CARTESIAN_POINT('Ctrl Pts',(20.7351116701237,2.06254204068163,39.9543652052276));
#251652=CARTESIAN_POINT('Ctrl Pts',(19.2210296625515,-8.04679777013033,
39.6681078120228));
#251653=CARTESIAN_POINT('Ctrl Pts',(13.0813527770257,-16.2196530531655,
39.3818504188179));
#251654=CARTESIAN_POINT('Ctrl Pts',(3.79361153363551,-20.4892031854324,
39.095593025613));
#251655=CARTESIAN_POINT('Ctrl Pts',(-6.40707300087905,-19.8279689127118,
38.8093356324081));
#251656=CARTESIAN_POINT('Ctrl Pts',(-15.0658773876674,-14.3950781235058,
38.5230782392034));
#251657=CARTESIAN_POINT('Ctrl Pts',(-20.0990359844147,-5.4979712748671,
38.2368208459984));
#251658=CARTESIAN_POINT('Ctrl Pts',(-20.2953050110647,4.72223783284123,
37.9505634527936));
#251659=CARTESIAN_POINT('Ctrl Pts',(-15.6074517740356,13.8060271172853,
37.6643060595887));
#251660=CARTESIAN_POINT('Ctrl Pts',(-7.1636213468481,19.567357124585,37.3780486663838));
#251661=CARTESIAN_POINT('Ctrl Pts',(3.00415471651633,20.619747575596,37.091791273179));
#251662=CARTESIAN_POINT('Ctrl Pts',(12.4489724933967,16.7099377467638,36.8055338799741));
#251663=CARTESIAN_POINT('Ctrl Pts',(18.8979100072417,8.77883437594396,36.5192764867693));
#251664=CARTESIAN_POINT('Ctrl Pts',(20.7990122974698,-1.26492019185558,
36.2330190935644));
#251665=CARTESIAN_POINT('Ctrl Pts',(17.6947737480689,-11.004268155889,35.9467617003595));
#251666=CARTESIAN_POINT('Ctrl Pts',(10.332238101552,-18.0954080212329,35.6605043071546));
#251667=CARTESIAN_POINT('Ctrl Pts',(0.483220280072705,-20.8318370242042,
35.3742469139498));
#251668=CARTESIAN_POINT('Ctrl Pts',(-9.48208586162871,-18.5550258246848,
35.0879895207449));
#251669=CARTESIAN_POINT('Ctrl Pts',(-17.1655013573122,-11.8128954449902,
34.8017321275401));
#251670=CARTESIAN_POINT('Ctrl Pts',(-20.7179906461272,-2.22795853392912,
34.5154747343352));
#251671=CARTESIAN_POINT('Ctrl Pts',(-19.2846371837242,7.89314286797873,
34.2292173411303));
#251672=CARTESIAN_POINT('Ctrl Pts',(-13.2103815143733,16.1147372267393,
33.9429599479255));
#251673=CARTESIAN_POINT('Ctrl Pts',(-3.95701035846944,20.4582747235483,
33.6567025547206));
#251674=CARTESIAN_POINT('Ctrl Pts',(6.24862647567705,19.8784708368667,33.3704451615157));
#251675=CARTESIAN_POINT('Ctrl Pts',(14.950513764064,14.5148570033181,33.084187768311));
#251676=CARTESIAN_POINT('Ctrl Pts',(20.0545178434828,5.65820198627324,32.797930375106));
#251677=CARTESIAN_POINT('Ctrl Pts',(20.3323457678823,-4.56011526230385,
32.5116729819012));
#251678=CARTESIAN_POINT('Ctrl Pts',(15.7171374678617,-13.6810279387317,
32.2254155886964));
#251679=CARTESIAN_POINT('Ctrl Pts',(7.31955580356591,-19.5095627455022,
31.9391581954915));
#251680=CARTESIAN_POINT('Ctrl Pts',(-2.83949755629134,-20.6430663691581,
31.6529008022866));
#251681=CARTESIAN_POINT('Ctrl Pts',(-12.3152178514543,-16.8087579932039,
31.3666434090817));
#251682=CARTESIAN_POINT('Ctrl Pts',(-18.8272462890253,-8.92937467793012,
31.0803860158769));
#251683=CARTESIAN_POINT('Ctrl Pts',(-20.8084449764845,1.09888772797961,
30.7941286226719));
#251684=CARTESIAN_POINT('Ctrl Pts',(-17.7820327222642,10.862699816639,30.5078712294672));
#251685=CARTESIAN_POINT('Ctrl Pts',(-10.4763244549918,18.0123724130166,
30.2216138362622));
#251686=CARTESIAN_POINT('Ctrl Pts',(-0.649458824493763,20.8273173236725,
29.9353564430574));
#251687=CARTESIAN_POINT('Ctrl Pts',(9.33370009942528,18.6301088662919,29.6490990498526));
#251688=CARTESIAN_POINT('Ctrl Pts',(17.0706794225572,11.9495139648469,29.3628416566477));
#251689=CARTESIAN_POINT('Ctrl Pts',(20.6995485295603,2.39323155205143,29.0765842634428));
#251690=CARTESIAN_POINT('Ctrl Pts',(19.3470193555468,-7.738982098937,28.7903268702379));
#251691=CARTESIAN_POINT('Ctrl Pts',(13.3385629361444,-16.0088012132387,
28.5040694770332));
#251692=CARTESIAN_POINT('Ctrl Pts',(4.12016889193688,-20.4260308088297,
28.2178120838283));
#251693=CARTESIAN_POINT('Ctrl Pts',(-6.08980534517157,-19.9277313026598,
27.9315546906234));
#251694=CARTESIAN_POINT('Ctrl Pts',(-14.8341512942976,-14.6336622301504,
27.6452972974185));
#251695=CARTESIAN_POINT('Ctrl Pts',(-20.0088151677586,-5.81817022284909,
27.3590399042136));
#251696=CARTESIAN_POINT('Ctrl Pts',(-20.3679064340446,4.39789765267545,
27.0727825110088));
#251697=CARTESIAN_POINT('Ctrl Pts',(-15.826193154608,13.5547630869211,26.7865251178039));
#251698=CARTESIAN_POINT('Ctrl Pts',(-7.47425392381808,19.4513707170301,
26.500267724599));
#251699=CARTESIAN_POINT('Ctrl Pts',(-0.70963996366098,20.2586709287401,
26.3094294624625));
#251700=CARTESIAN_POINT('Ctrl Pts',(2.56716703382538,19.8345570512061,26.2140103313942));
#251701=CARTESIAN_POINT('Ctrl Pts',(-19.3730439605715,-4.96843212470548,
49.4517149387433));
#251702=CARTESIAN_POINT('Ctrl Pts',(-20.1939276515921,-1.767620393057,49.356295807675));
#251703=CARTESIAN_POINT('Ctrl Pts',(-20.2180931057105,5.04455623500719,
49.1654575455384));
#251704=CARTESIAN_POINT('Ctrl Pts',(-15.3847917314815,14.0538863262236,
48.8792001523335));
#251705=CARTESIAN_POINT('Ctrl Pts',(-6.85056788684711,19.6789861941295,
48.5929427591287));
#251706=CARTESIAN_POINT('Ctrl Pts',(3.33297172748759,20.5693206406971,48.3066853659238));
#251707=CARTESIAN_POINT('Ctrl Pts',(12.7140698095249,16.5090712961708,48.0204279727189));
#251708=CARTESIAN_POINT('Ctrl Pts',(19.0356679996558,8.47612784175828,47.7341705795141));
#251709=CARTESIAN_POINT('Ctrl Pts',(20.7761903709565,-1.59675033853918,
47.4479131863092));
#251710=CARTESIAN_POINT('Ctrl Pts',(17.5169086210975,-11.2853004301738,
47.1616557931044));
#251711=CARTESIAN_POINT('Ctrl Pts',(10.0421111455763,-18.2580441657412,
46.8753983998995));
#251712=CARTESIAN_POINT('Ctrl Pts',(0.150662596199918,-20.8369216490605,
46.5891410066946));
#251713=CARTESIAN_POINT('Ctrl Pts',(-9.77704897076919,-18.4013436072144,
46.3028836134898));
#251714=CARTESIAN_POINT('Ctrl Pts',(-17.3518833577386,-11.5374262726293,
46.0166262202849));
#251715=CARTESIAN_POINT('Ctrl Pts',(-20.7509396067248,-1.89699693226283,
45.73036882708));
#251716=CARTESIAN_POINT('Ctrl Pts',(-19.1562231305297,8.19995110957417,
45.4441114338752));
#251717=CARTESIAN_POINT('Ctrl Pts',(-12.9515080091056,16.32355731361,45.1578540406703));
#251718=CARTESIAN_POINT('Ctrl Pts',(-3.62997585865113,20.5188537792597,
44.8715966474654));
#251719=CARTESIAN_POINT('Ctrl Pts',(6.56512010690108,19.776230207997,44.5853392542606));
#251720=CARTESIAN_POINT('Ctrl Pts',(15.1803014892717,14.2744012519544,44.2990818610557));
#251721=CARTESIAN_POINT('Ctrl Pts',(20.1423005767724,5.33739743166417,44.0128244678509));
#251722=CARTESIAN_POINT('Ctrl Pts',(20.2569983597111,-4.88406608361533,
43.726567074646));
#251723=CARTESIAN_POINT('Ctrl Pts',(15.496792476675,-13.9301653601405,43.4403096814411));
#251724=CARTESIAN_POINT('Ctrl Pts',(7.00723987767858,-19.6239311377957,
43.1540522882363));
#251725=CARTESIAN_POINT('Ctrl Pts',(-3.1686247183157,-20.5951426658111,
42.8677948950314));
#251726=CARTESIAN_POINT('Ctrl Pts',(-12.581950858333,-16.6100751536927,
42.5815375018265));
#251727=CARTESIAN_POINT('Ctrl Pts',(-18.9673951179453,-8.62774631416911,
42.2952801086217));
#251728=CARTESIAN_POINT('Ctrl Pts',(-20.7882823663294,1.43087395536319,
42.0090227154169));
#251729=CARTESIAN_POINT('Ctrl Pts',(-17.6064109633004,11.1451503807971,
41.7227653222119));
#251730=CARTESIAN_POINT('Ctrl Pts',(-10.1875072159242,18.1773150037307,
41.4365079290071));
#251731=CARTESIAN_POINT('Ctrl Pts',(-0.316951188521199,20.8350576184256,
41.1502505358022));
#251732=CARTESIAN_POINT('Ctrl Pts',(9.62988003433949,18.4787849855859,40.8639931425974));
#251733=CARTESIAN_POINT('Ctrl Pts',(17.2592535276044,11.6755407450365,40.5777357493925));
#251734=CARTESIAN_POINT('Ctrl Pts',(20.735139090403,2.06254476820398,40.2914783561877));
#251735=CARTESIAN_POINT('Ctrl Pts',(19.2210550805965,-8.04680841128077,
40.0052209629828));
#251736=CARTESIAN_POINT('Ctrl Pts',(13.0813700759123,-16.2196745021658,
39.7189635697779));
#251737=CARTESIAN_POINT('Ctrl Pts',(3.79361655033806,-20.4892302805204,
39.4327061765731));
#251738=CARTESIAN_POINT('Ctrl Pts',(-6.40708147364417,-19.8279951333782,
39.1464487833682));
#251739=CARTESIAN_POINT('Ctrl Pts',(-15.0658973109054,-14.3950971596734,
38.8601913901633));
#251740=CARTESIAN_POINT('Ctrl Pts',(-20.0990625635423,-5.49797854542872,
38.5739339969585));
#251741=CARTESIAN_POINT('Ctrl Pts',(-20.29533184974,4.72224407756668,38.2876766037536));
#251742=CARTESIAN_POINT('Ctrl Pts',(-15.6074724134559,13.8060453744872,
38.0014192105487));
#251743=CARTESIAN_POINT('Ctrl Pts',(-7.16363082007885,19.567383000616,37.7151618173439));
#251744=CARTESIAN_POINT('Ctrl Pts',(3.0041586892348,20.6197748433167,37.428904424139));
#251745=CARTESIAN_POINT('Ctrl Pts',(12.4489889560185,16.7099598441204,37.1426470309341));
#251746=CARTESIAN_POINT('Ctrl Pts',(18.8979349979905,8.77884598514548,36.8563896377293));
#251747=CARTESIAN_POINT('Ctrl Pts',(20.7990398022517,-1.26492186459626,
36.5701322445244));
#251748=CARTESIAN_POINT('Ctrl Pts',(17.6947971477806,-11.0042827080222,
36.2838748513196));
#251749=CARTESIAN_POINT('Ctrl Pts',(10.3322517649872,-18.0954319507465,
35.9976174581147));
#251750=CARTESIAN_POINT('Ctrl Pts',(0.48322091908703,-20.8318645723939,
35.7113600649099));
#251751=CARTESIAN_POINT('Ctrl Pts',(-9.48209840081552,-18.5550503620009,
35.425102671705));
#251752=CARTESIAN_POINT('Ctrl Pts',(-17.1655240571101,-11.8129110664586,
35.1388452785001));
#251753=CARTESIAN_POINT('Ctrl Pts',(-20.7180180437648,-2.22796148019953,
34.8525878852952));
#251754=CARTESIAN_POINT('Ctrl Pts',(-19.2846626858853,7.89315330593469,
34.5663304920904));
#251755=CARTESIAN_POINT('Ctrl Pts',(-13.2103989838861,16.1147585369979,
34.2800730988855));
#251756=CARTESIAN_POINT('Ctrl Pts',(-3.95701559125663,20.4583017777363,
33.9938157056807));
#251757=CARTESIAN_POINT('Ctrl Pts',(6.2486347389206,19.8784971243167,33.7075583124758));
#251758=CARTESIAN_POINT('Ctrl Pts',(14.9505335347255,14.5148761978831,33.421300919271));
#251759=CARTESIAN_POINT('Ctrl Pts',(20.0545443637765,5.65820946872349,33.135043526066));
#251760=CARTESIAN_POINT('Ctrl Pts',(20.3323726554662,-4.56012129263359,
32.8487861328613));
#251761=CARTESIAN_POINT('Ctrl Pts',(15.7171582524795,-13.6810460306406,
32.5625287396563));
#251762=CARTESIAN_POINT('Ctrl Pts',(7.31956548271039,-19.5095885450917,
32.2762713464515));
#251763=CARTESIAN_POINT('Ctrl Pts',(-2.8395013106778,-20.6430936677437,
31.9900139532466));
#251764=CARTESIAN_POINT('Ctrl Pts',(-12.3152341383691,-16.808780221186,
31.7037565600418));
#251765=CARTESIAN_POINT('Ctrl Pts',(-18.8272711839954,-8.92938648631746,
31.4174991668369));
#251766=CARTESIAN_POINT('Ctrl Pts',(-20.8084724983861,1.09888918137694,
31.1312417736321));
#251767=CARTESIAN_POINT('Ctrl Pts',(-17.782056228115,10.8627141811242,30.8449843804272));
#251768=CARTESIAN_POINT('Ctrl Pts',(-10.4763383273966,18.0123962335934,
30.5587269872223));
#251769=CARTESIAN_POINT('Ctrl Pts',(-0.649459646639502,20.8273448641526,
30.2724695940174));
#251770=CARTESIAN_POINT('Ctrl Pts',(9.33371236928369,18.6301335063493,29.9862122008126));
#251771=CARTESIAN_POINT('Ctrl Pts',(17.0707021425568,11.9495297601075,29.6999548076077));
#251772=CARTESIAN_POINT('Ctrl Pts',(20.6995756128327,2.39323473056907,29.4136974144029));
#251773=CARTESIAN_POINT('Ctrl Pts',(19.3470455177421,-7.73899236029326,
29.127440021198));
#251774=CARTESIAN_POINT('Ctrl Pts',(13.3385794248965,-16.0088223291062,
28.8411826279931));
#251775=CARTESIAN_POINT('Ctrl Pts',(4.12017663144637,-20.4260579285268,
28.5549252347883));
#251776=CARTESIAN_POINT('Ctrl Pts',(-6.08981796126035,-19.9277574398541,
28.2686678415834));
#251777=CARTESIAN_POINT('Ctrl Pts',(-14.8341618229351,-14.6336820108441,
27.9824104483785));
#251778=CARTESIAN_POINT('Ctrl Pts',(-20.008859733364,-5.81817706215659,
27.6961530551737));
#251779=CARTESIAN_POINT('Ctrl Pts',(-20.3678972424817,4.3979017634259,27.4098956619688));
#251780=CARTESIAN_POINT('Ctrl Pts',(-15.8262868732418,13.5547844430419,
27.123638268764));
#251781=CARTESIAN_POINT('Ctrl Pts',(-7.47410847124285,19.451389127757,26.8373808755591));
#251782=CARTESIAN_POINT('Ctrl Pts',(-0.709895962096958,20.2587078456323,
26.6465426134225));
#251783=CARTESIAN_POINT('Ctrl Pts',(2.56716751542246,19.8345607721423,26.5511234823542));
#251784=CARTESIAN_POINT('Ctrl Pts',(-19.2316199519824,-4.93216236818663,
49.7863393518944));
#251785=CARTESIAN_POINT('Ctrl Pts',(-20.0465080509346,-1.75472881013359,
49.6909202208261));
#251786=CARTESIAN_POINT('Ctrl Pts',(-20.0705003625425,5.00773792426284,
49.5000819586895));
#251787=CARTESIAN_POINT('Ctrl Pts',(-15.2724806839359,13.9512881285379,
49.2138245654846));
#251788=CARTESIAN_POINT('Ctrl Pts',(-6.80055838160896,19.5353294404802,
48.9275671722798));
#251789=CARTESIAN_POINT('Ctrl Pts',(3.30864086323376,20.419161765577,48.6413097790749));
#251790=CARTESIAN_POINT('Ctrl Pts',(12.6212558089673,16.3885539309025,48.35505238587));
#251791=CARTESIAN_POINT('Ctrl Pts',(18.8967058392264,8.41425107917043,48.0687949926652));
#251792=CARTESIAN_POINT('Ctrl Pts',(20.6245221745515,-1.58509379867049,
47.7825375994602));
#251793=CARTESIAN_POINT('Ctrl Pts',(17.3890335215059,-11.2029167122543,
47.4962802062555));
#251794=CARTESIAN_POINT('Ctrl Pts',(9.9688027686208,-18.1247586687063,47.2100228130506));
#251795=CARTESIAN_POINT('Ctrl Pts',(0.149562747206374,-20.6848101411495,
46.9237654198457));
#251796=CARTESIAN_POINT('Ctrl Pts',(-9.70567557897363,-18.2670120312125,
46.6375080266409));
#251797=CARTESIAN_POINT('Ctrl Pts',(-17.2252129483413,-11.4532019603967,
46.351250633436));
#251798=CARTESIAN_POINT('Ctrl Pts',(-20.5994557623759,-1.88314867139006,
46.0649932402311));
#251799=CARTESIAN_POINT('Ctrl Pts',(-19.0163808685936,8.14009068099338,
45.7787358470263));
#251800=CARTESIAN_POINT('Ctrl Pts',(-12.8569607614707,16.2043937837701,
45.4924784538214));
#251801=CARTESIAN_POINT('Ctrl Pts',(-3.60347668751653,20.3690641831353,
45.2062210606166));
#251802=CARTESIAN_POINT('Ctrl Pts',(6.51719410192863,19.6318618353335,44.9199636674117));
#251803=CARTESIAN_POINT('Ctrl Pts',(15.0694838359069,14.170196756936,44.6337062742068));
#251804=CARTESIAN_POINT('Ctrl Pts',(19.9952598552733,5.29843391974087,44.347448881002));
#251805=CARTESIAN_POINT('Ctrl Pts',(20.1091203334293,-4.84841193389505,
44.0611914877971));
#251806=CARTESIAN_POINT('Ctrl Pts',(15.3836644088083,-13.828473820119,43.7749340945922));
#251807=CARTESIAN_POINT('Ctrl Pts',(6.95608635609565,-19.4806745628091,
43.4886767013874));
#251808=CARTESIAN_POINT('Ctrl Pts',(-3.14549345468755,-20.4447961537357,
43.2024193081825));
#251809=CARTESIAN_POINT('Ctrl Pts',(-12.4901014131832,-16.4888200157634,
42.9161619149776));
#251810=CARTESIAN_POINT('Ctrl Pts',(-18.8289313187197,-8.5647629405432,
42.6299045217728));
#251811=CARTESIAN_POINT('Ctrl Pts',(-20.6365259159617,1.42042843857795,
42.3436471285679));
#251812=CARTESIAN_POINT('Ctrl Pts',(-17.4778824786273,11.0637897166117,
42.057389735363));
#251813=CARTESIAN_POINT('Ctrl Pts',(-10.1131374384727,18.0446188649364,
41.7711323421582));
#251814=CARTESIAN_POINT('Ctrl Pts',(-0.314637414518041,20.6829597042421,
41.4848749489533));
#251815=CARTESIAN_POINT('Ctrl Pts',(9.55958098866923,18.3438880870783,41.1986175557485));
#251816=CARTESIAN_POINT('Ctrl Pts',(17.133259325429,11.5903081804425,40.9123601625436));
#251817=CARTESIAN_POINT('Ctrl Pts',(20.5837705910345,2.04748799404481,40.6261027693388));
#251818=CARTESIAN_POINT('Ctrl Pts',(19.0807395393724,-7.98806593993249,
40.3398453761339));
#251819=CARTESIAN_POINT('Ctrl Pts',(12.9858748226883,-16.1012693263466,
40.053587982929));
#251820=CARTESIAN_POINT('Ctrl Pts',(3.76592278653449,-20.3396569389934,
39.7673305897241));
#251821=CARTESIAN_POINT('Ctrl Pts',(-6.36030916583527,-19.6832488716947,
39.4810731965193));
#251822=CARTESIAN_POINT('Ctrl Pts',(-14.9559148189796,-14.2900115730361,
39.1948158033144));
#251823=CARTESIAN_POINT('Ctrl Pts',(-19.952337483682,-5.45784277598186,
38.9085584101095));
#251824=CARTESIAN_POINT('Ctrl Pts',(-20.1471739853106,4.68777124396013,
38.6223010169046));
#251825=CARTESIAN_POINT('Ctrl Pts',(-15.4935363714617,13.7052599222442,
38.3360436236998));
#251826=CARTESIAN_POINT('Ctrl Pts',(-7.11133562965177,19.424539232438,38.049786230495));
#251827=CARTESIAN_POINT('Ctrl Pts',(2.98222804335529,20.4692485139905,37.7635288372901));
#251828=CARTESIAN_POINT('Ctrl Pts',(12.358110145478,16.5879755383927,37.4772714440853));
#251829=CARTESIAN_POINT('Ctrl Pts',(18.7599782642867,8.71475956946415,37.1910140508804));
#251830=CARTESIAN_POINT('Ctrl Pts',(20.6472048215726,-1.25568781395269,
36.9047566576755));
#251831=CARTESIAN_POINT('Ctrl Pts',(17.5656234355037,-10.9239503913266,
36.6184992644706));
#251832=CARTESIAN_POINT('Ctrl Pts',(10.256825338478,-17.9633335660738,36.3322418712658));
#251833=CARTESIAN_POINT('Ctrl Pts',(0.479693360141484,-20.6797899677519,
36.0459844780609));
#251834=CARTESIAN_POINT('Ctrl Pts',(-9.41287817521023,-18.4195967189481,
35.7597270848561));
#251835=CARTESIAN_POINT('Ctrl Pts',(-17.0402140890376,-11.7266756853741,
35.4734696916512));
#251836=CARTESIAN_POINT('Ctrl Pts',(-20.5667745296752,-2.21169714821514,
35.1872122984463));
#251837=CARTESIAN_POINT('Ctrl Pts',(-19.1438828030563,7.83553253155767,
34.9009549052415));
#251838=CARTESIAN_POINT('Ctrl Pts',(-13.1139618072881,15.9971192577632,
34.6146975120366));
#251839=CARTESIAN_POINT('Ctrl Pts',(-3.92812899881956,20.3089542172391,
34.3284401188318));
#251840=CARTESIAN_POINT('Ctrl Pts',(6.20301910743547,19.7333821932672,34.0421827256268));
#251841=CARTESIAN_POINT('Ctrl Pts',(14.8413932094052,14.4089162128059,33.7559253324221));
#251842=CARTESIAN_POINT('Ctrl Pts',(19.9081442710323,5.61690399820523,33.4696679392171));
#251843=CARTESIAN_POINT('Ctrl Pts',(20.1839443896145,-4.52683197086967,
33.1834105460123));
#251844=CARTESIAN_POINT('Ctrl Pts',(15.6024214933582,-13.5811730855677,
32.8971531528074));
#251845=CARTESIAN_POINT('Ctrl Pts',(7.26613195434007,-19.3671666819696,
32.6108957596026));
#251846=CARTESIAN_POINT('Ctrl Pts',(-2.81877267944526,-20.4923971087666,
32.3246383663977));
#251847=CARTESIAN_POINT('Ctrl Pts',(-12.2253317507389,-16.6860745172529,
32.0383809731929));
#251848=CARTESIAN_POINT('Ctrl Pts',(-18.6898303030081,-8.864201110568,31.752123579988));
#251849=CARTESIAN_POINT('Ctrl Pts',(-20.6565686578972,1.0908671851968,31.4658661867831));
#251850=CARTESIAN_POINT('Ctrl Pts',(-17.6522455166509,10.7834153282418,
31.1796087935783));
#251851=CARTESIAN_POINT('Ctrl Pts',(-10.3998600543014,17.8809040175588,
30.8933514003735));
#251852=CARTESIAN_POINT('Ctrl Pts',(-0.644718530856239,20.6753032538972,
30.6070940071685));
#251853=CARTESIAN_POINT('Ctrl Pts',(9.26557537945125,18.4941317489913,30.3208366139637));
#251854=CARTESIAN_POINT('Ctrl Pts',(16.9460843764737,11.8622970498205,30.0345792207588));
#251855=CARTESIAN_POINT('Ctrl Pts',(20.548466744314,2.37576388737937,29.748321827554));
#251856=CARTESIAN_POINT('Ctrl Pts',(19.2058102062675,-7.68249697424811,
29.4620644343491));
#251857=CARTESIAN_POINT('Ctrl Pts',(13.241206574589,-15.8919563969582,29.1758070411442));
#251858=CARTESIAN_POINT('Ctrl Pts',(4.0900988367193,-20.2769457459701,28.8895496479394));
#251859=CARTESIAN_POINT('Ctrl Pts',(-6.0453614862023,-19.7822829142322,
28.6032922547345));
#251860=CARTESIAN_POINT('Ctrl Pts',(-14.7258714629145,-14.526854711162,
28.3170348615297));
#251861=CARTESIAN_POINT('Ctrl Pts',(-19.8627922648756,-5.7757038543423,
28.0307774683247));
#251862=CARTESIAN_POINT('Ctrl Pts',(-20.219211395443,4.36579674242244,27.7445200751198));
#251863=CARTESIAN_POINT('Ctrl Pts',(-15.7107499352922,13.4558330532671,
27.4582626819151));
#251864=CARTESIAN_POINT('Ctrl Pts',(-7.41955429626474,19.3093924804924,
27.1720052887102));
#251865=CARTESIAN_POINT('Ctrl Pts',(-0.704701286217729,20.1108168489125,
26.9811670265736));
#251866=CARTESIAN_POINT('Ctrl Pts',(2.54842708818295,19.689767672064,26.8857478955053));
#251867=CARTESIAN_POINT('Ctrl Pts',(-18.9922182073364,-4.87076513390426,
50.0156085973077));
#251868=CARTESIAN_POINT('Ctrl Pts',(-19.7969024345802,-1.73311878642637,
49.9201894662394));
#251869=CARTESIAN_POINT('Ctrl Pts',(-19.8206590033835,4.94553773104203,
49.7293512041028));
#251870=CARTESIAN_POINT('Ctrl Pts',(-15.0823358651038,13.7775357606501,
49.443093810898));
#251871=CARTESIAN_POINT('Ctrl Pts',(-6.71590115552011,19.2921594552833,
49.1568364176931));
#251872=CARTESIAN_POINT('Ctrl Pts',(3.26745309996362,20.1649386047685,48.8705790244882));
#251873=CARTESIAN_POINT('Ctrl Pts',(12.4641272143603,16.1845345159278,48.5843216312834));
#251874=CARTESIAN_POINT('Ctrl Pts',(18.6614537613434,8.30949443020067,48.2980642380785));
#251875=CARTESIAN_POINT('Ctrl Pts',(20.3677587252383,-1.56535820790005,
48.0118068448737));
#251876=CARTESIAN_POINT('Ctrl Pts',(17.1725505328365,-11.0634480934092,
47.7255494516688));
#251877=CARTESIAN_POINT('Ctrl Pts',(9.84469698624099,-17.8991156238404,
47.4392920584639));
#251878=CARTESIAN_POINT('Ctrl Pts',(0.147700825314551,-20.4272967710353,
47.153034665259));
#251879=CARTESIAN_POINT('Ctrl Pts',(-9.58484568836617,-18.0395984143519,
46.8667772720542));
#251880=CARTESIAN_POINT('Ctrl Pts',(-17.0107692358086,-11.3106164455796,
46.5805198788493));
#251881=CARTESIAN_POINT('Ctrl Pts',(-20.3430047422465,-1.85970455173963,
46.2942624856445));
#251882=CARTESIAN_POINT('Ctrl Pts',(-18.7796381847494,8.03875135532374,
46.0080050924396));
#251883=CARTESIAN_POINT('Ctrl Pts',(-12.6968992149206,16.0026586854011,
45.7217476992347));
#251884=CARTESIAN_POINT('Ctrl Pts',(-3.55861553588477,20.115481391665,45.4354903060299));
#251885=CARTESIAN_POINT('Ctrl Pts',(6.43605889426022,19.3874567829782,45.149232912825));
#251886=CARTESIAN_POINT('Ctrl Pts',(14.8818776859887,13.9937861973584,44.8629755196201));
#251887=CARTESIAN_POINT('Ctrl Pts',(19.7463307105195,5.23247155554087,44.5767181264153));
#251888=CARTESIAN_POINT('Ctrl Pts',(19.8587736932861,-4.78805207666069,
44.2904607332104));
#251889=CARTESIAN_POINT('Ctrl Pts',(15.1921468965968,-13.6563175096904,
44.0042033400056));
#251890=CARTESIAN_POINT('Ctrl Pts',(6.86948720014018,-19.2381517003873,
43.7179459468007));
#251891=CARTESIAN_POINT('Ctrl Pts',(-3.10633392384063,-20.1902705483251,
43.4316885535959));
#251892=CARTESIAN_POINT('Ctrl Pts',(-12.3346070468145,-16.2835439707228,
43.145431160391));
#251893=CARTESIAN_POINT('Ctrl Pts',(-18.5945222736786,-8.45813671369643,
42.8591737671861));
#251894=CARTESIAN_POINT('Ctrl Pts',(-20.379613388581,1.40274494564442,42.5729163739813));
#251895=CARTESIAN_POINT('Ctrl Pts',(-17.2602931915974,10.9260520862555,
42.2866589807764));
#251896=CARTESIAN_POINT('Ctrl Pts',(-9.98723486603179,17.8199740454983,
42.0004015875715));
#251897=CARTESIAN_POINT('Ctrl Pts',(-0.310720365025338,20.4254691036951,
41.7141441943667));
#251898=CARTESIAN_POINT('Ctrl Pts',(9.44056986623064,18.1155175430427,41.4278868011618));
#251899=CARTESIAN_POINT('Ctrl Pts',(16.9199603925816,11.4460157069964,41.141629407957));
#251900=CARTESIAN_POINT('Ctrl Pts',(20.3275148362099,2.02199798097412,40.8553720147521));
#251901=CARTESIAN_POINT('Ctrl Pts',(18.8431956310953,-7.88861924925093,
40.5691146215472));
#251902=CARTESIAN_POINT('Ctrl Pts',(12.8242083709549,-15.9008180578771,
40.2828572283424));
#251903=CARTESIAN_POINT('Ctrl Pts',(3.71903927789809,-20.0864402545806,
39.9965998351375));
#251904=CARTESIAN_POINT('Ctrl Pts',(-6.28112708308709,-19.4382040790165,
39.7103424419326));
#251905=CARTESIAN_POINT('Ctrl Pts',(-14.7697225358855,-14.1121093910279,
39.4240850487278));
#251906=CARTESIAN_POINT('Ctrl Pts',(-19.7039426971299,-5.38989586537636,
39.1378276555229));
#251907=CARTESIAN_POINT('Ctrl Pts',(-19.8963535996892,4.62941126791719,
38.8515702623181));
#251908=CARTESIAN_POINT('Ctrl Pts',(-15.3006510184011,13.5346375520176,
38.5653128691132));
#251909=CARTESIAN_POINT('Ctrl Pts',(-7.02280371216233,19.1827152215691,
38.2790554759083));
#251910=CARTESIAN_POINT('Ctrl Pts',(2.94510107019315,20.214418491209,37.9927980827035));
#251911=CARTESIAN_POINT('Ctrl Pts',(12.2042589922343,16.3814650657947,37.7065406894986));
#251912=CARTESIAN_POINT('Ctrl Pts',(18.5264276439401,8.60626597341909,37.4202832962938));
#251913=CARTESIAN_POINT('Ctrl Pts',(20.3901593481415,-1.24005524424612,
37.1340259030889));
#251914=CARTESIAN_POINT('Ctrl Pts',(17.3469418255177,-10.7879536777596,
36.847768509884));
#251915=CARTESIAN_POINT('Ctrl Pts',(10.1291339367693,-17.7397007004731,
36.5615111166791));
#251916=CARTESIAN_POINT('Ctrl Pts',(0.47372146186646,-20.4223388285467,
36.2752537234743));
#251917=CARTESIAN_POINT('Ctrl Pts',(-9.2956934159267,-18.1902836472782,
35.9889963302694));
#251918=CARTESIAN_POINT('Ctrl Pts',(-16.8280735142847,-11.5806855172438,
35.7027389370646));
#251919=CARTESIAN_POINT('Ctrl Pts',(-20.3107303657505,-2.18416282841432,
35.4164815438597));
#251920=CARTESIAN_POINT('Ctrl Pts',(-18.9055527985366,7.73798479148508,
35.1302241506549));
#251921=CARTESIAN_POINT('Ctrl Pts',(-12.9507007484477,15.7979645959734,
34.84396675745));
#251922=CARTESIAN_POINT('Ctrl Pts',(-3.87922611888898,20.0561197635308,
34.5577093642451));
#251923=CARTESIAN_POINT('Ctrl Pts',(6.12579519276353,19.4877132704231,34.2714519710403));
#251924=CARTESIAN_POINT('Ctrl Pts',(14.6566266525519,14.2295337384432,33.9851945778354));
#251925=CARTESIAN_POINT('Ctrl Pts',(19.6602996637731,5.54697686957553,33.6989371846306));
#251926=CARTESIAN_POINT('Ctrl Pts',(19.9326662343031,-4.47047559347704,
33.4126797914256));
#251927=CARTESIAN_POINT('Ctrl Pts',(15.4081805848696,-13.4120955229711,
33.1264223982208));
#251928=CARTESIAN_POINT('Ctrl Pts',(7.17567291454934,-19.126056925393,32.8401650050159));
#251929=CARTESIAN_POINT('Ctrl Pts',(-2.78368062932016,-20.2372788996619,
32.5539076118111));
#251930=CARTESIAN_POINT('Ctrl Pts',(-12.0731336087886,-16.4783427705107,
32.2676502186062));
#251931=CARTESIAN_POINT('Ctrl Pts',(-18.4571529854191,-8.75384705572773,
31.9813928254013));
#251932=CARTESIAN_POINT('Ctrl Pts',(-20.3994066059094,1.07728653451201,
31.6951354321965));
#251933=CARTESIAN_POINT('Ctrl Pts',(-17.4324855216923,10.649168193398,31.4088780389916));
#251934=CARTESIAN_POINT('Ctrl Pts',(-10.2703879378675,17.6582973502125,
31.1226206457868));
#251935=CARTESIAN_POINT('Ctrl Pts',(-0.636692201212495,20.417907973241,
30.8363632525819));
#251936=CARTESIAN_POINT('Ctrl Pts',(9.15022452102987,18.2638907571111,30.550105859377));
#251937=CARTESIAN_POINT('Ctrl Pts',(16.7351155249048,11.7146184824335,30.2638484661722));
#251938=CARTESIAN_POINT('Ctrl Pts',(20.292650772337,2.34618702104445,29.9775910729673));
#251939=CARTESIAN_POINT('Ctrl Pts',(18.9667087027828,-7.58685441077493,
29.6913336797624));
#251940=CARTESIAN_POINT('Ctrl Pts',(13.076362468186,-15.6941110012324,29.4050762865576));
#251941=CARTESIAN_POINT('Ctrl Pts',(4.03917738828581,-20.0245096777554,
29.1188188933527));
#251942=CARTESIAN_POINT('Ctrl Pts',(-5.97009605347942,-19.536005407568,
28.8325615001479));
#251943=CARTESIAN_POINT('Ctrl Pts',(-14.5425515724288,-14.3460035715966,
28.546304106943));
#251944=CARTESIAN_POINT('Ctrl Pts',(-19.6154953510643,-5.70380055988275,
28.2600467137381));
#251945=CARTESIAN_POINT('Ctrl Pts',(-19.9675279314376,4.31144675092373,
27.9737893205332));
#251946=CARTESIAN_POINT('Ctrl Pts',(-15.5150924105364,13.2883126948573,
27.6875319273284));
#251947=CARTESIAN_POINT('Ctrl Pts',(-7.32733033530428,19.0690088084016,
27.4012745341235));
#251948=CARTESIAN_POINT('Ctrl Pts',(-0.69568992669822,19.8604396290224,
27.210436271987));
#251949=CARTESIAN_POINT('Ctrl Pts',(2.5167034012269,19.4446627488107,27.1150171409187));
#251950=CARTESIAN_POINT('Ctrl Pts',(-18.9898241999205,-4.87015116413389,
50.0179012801558));
#251951=CARTESIAN_POINT('Ctrl Pts',(-19.7944063888748,-1.73290268709473,
49.9224821490875));
#251952=CARTESIAN_POINT('Ctrl Pts',(-19.8181606002599,4.94491573171591,
49.7316438869509));
#251953=CARTESIAN_POINT('Ctrl Pts',(-15.0804344248823,13.7757982442512,
49.4453864937461));
#251954=CARTESIAN_POINT('Ctrl Pts',(-6.71505458680623,19.2897277656198,
49.1591291005412));
#251955=CARTESIAN_POINT('Ctrl Pts',(3.26704122405662,20.162396383812,48.8728717073363));
#251956=CARTESIAN_POINT('Ctrl Pts',(12.4625559349977,16.1824943303262,48.5866143141315));
#251957=CARTESIAN_POINT('Ctrl Pts',(18.6591012504213,8.30844686810012,48.3003569209266));
#251958=CARTESIAN_POINT('Ctrl Pts',(20.3651911015031,-1.56516085281924,
48.0140995277218));
#251959=CARTESIAN_POINT('Ctrl Pts',(17.1703857120201,-11.0620534130643,
47.7278421345169));
#251960=CARTESIAN_POINT('Ctrl Pts',(9.84345593361703,-17.8968592028458,
47.441584741312));
#251961=CARTESIAN_POINT('Ctrl Pts',(0.147682206173644,-20.4247216481236,
47.1553273481071));
#251962=CARTESIAN_POINT('Ctrl Pts',(-9.58363739452268,-18.0373242877115,
46.8690699549023));
#251963=CARTESIAN_POINT('Ctrl Pts',(-17.0086248076682,-11.3091905964055,
46.5828125616974));
#251964=CARTESIAN_POINT('Ctrl Pts',(-20.3404402427901,-1.8594701115254,
46.2965551684926));
#251965=CARTESIAN_POINT('Ctrl Pts',(-18.7772707678301,8.037737966313,46.0102977752877));
#251966=CARTESIAN_POINT('Ctrl Pts',(-12.6952986061614,16.0006413428698,
45.7240403820828));
#251967=CARTESIAN_POINT('Ctrl Pts',(-3.55816692624806,20.112945574375,45.437782988878));
#251968=CARTESIAN_POINT('Ctrl Pts',(6.43524754558297,19.3850127426949,45.1515255956731));
#251969=CARTESIAN_POINT('Ctrl Pts',(14.8800016323499,13.9920220991539,44.8652682024682));
#251970=CARTESIAN_POINT('Ctrl Pts',(19.7438414295017,5.23181193466259,44.5790108092634));
#251971=CARTESIAN_POINT('Ctrl Pts',(19.8562702373738,-4.78744848061733,
44.2927534160585));
#251972=CARTESIAN_POINT('Ctrl Pts',(15.190231729499,-13.6545959537992,44.0064960228537));
#251973=CARTESIAN_POINT('Ctrl Pts',(6.868621212209,-19.2357264819244,43.7202386296488));
#251974=CARTESIAN_POINT('Ctrl Pts',(-3.10594233017289,-20.1877253029352,
43.433981236444));
#251975=CARTESIAN_POINT('Ctrl Pts',(-12.3330521096658,-16.2814912188731,
43.1477238432391));
#251976=CARTESIAN_POINT('Ctrl Pts',(-18.5921781930495,-8.45707045589544,
42.8614664500342));
#251977=CARTESIAN_POINT('Ctrl Pts',(-20.3770442740714,1.402568111456,42.5752090568294));
#251978=CARTESIAN_POINT('Ctrl Pts',(-17.2581173078438,10.9246747157229,
42.2889516636245));
#251979=CARTESIAN_POINT('Ctrl Pts',(-9.9859758455825,17.8177276067162,42.0026942704196));
#251980=CARTESIAN_POINT('Ctrl Pts',(-0.31068119469453,20.4228942084781,
41.7164368772148));
#251981=CARTESIAN_POINT('Ctrl Pts',(9.43937975999263,18.1132338471707,41.4301794840099));
#251982=CARTESIAN_POINT('Ctrl Pts',(16.91782741219,11.4445727883076,41.1439220908051));
#251983=CARTESIAN_POINT('Ctrl Pts',(20.3249522893983,2.02174308191141,40.8576646976002));
#251984=CARTESIAN_POINT('Ctrl Pts',(18.8408202019653,-7.88762478651078,
40.5714073043953));
#251985=CARTESIAN_POINT('Ctrl Pts',(12.8225917132111,-15.898813553591,40.2851499111905));
#251986=CARTESIAN_POINT('Ctrl Pts',(3.71857044477607,-20.0839080983458,
39.9988925179856));
#251987=CARTESIAN_POINT('Ctrl Pts',(-6.28033526557721,-19.4357536413567,
39.7126351247807));
#251988=CARTESIAN_POINT('Ctrl Pts',(-14.7678606208557,-14.1103303766616,
39.4263777315759));
#251989=CARTESIAN_POINT('Ctrl Pts',(-19.7014587596718,-5.38921639911718,
39.140120338371));
#251990=CARTESIAN_POINT('Ctrl Pts',(-19.8938454063419,4.62882767060195,
38.8538629451662));
#251991=CARTESIAN_POINT('Ctrl Pts',(-15.2987221729521,13.5329313354641,
38.5676055519613));
#251992=CARTESIAN_POINT('Ctrl Pts',(-7.02191839669679,19.1802969915924,
38.2813481587564));
#251993=CARTESIAN_POINT('Ctrl Pts',(2.94472980201709,20.2118702016581,37.9950907655516));
#251994=CARTESIAN_POINT('Ctrl Pts',(12.202720487148,16.3793999697212,37.7088333723467));
#251995=CARTESIAN_POINT('Ctrl Pts',(18.524092147522,8.60518104200435,37.4225759791419));
#251996=CARTESIAN_POINT('Ctrl Pts',(20.387588904177,-1.23989891920403,37.136318585937));
#251997=CARTESIAN_POINT('Ctrl Pts',(17.3447550185803,-10.786593716322,36.8500611927321));
#251998=CARTESIAN_POINT('Ctrl Pts',(10.1278570281023,-17.737464381187,36.5638037995272));
#251999=CARTESIAN_POINT('Ctrl Pts',(0.473661743133923,-20.4197643279414,
36.2775464063224));
#252000=CARTESIAN_POINT('Ctrl Pts',(-9.29452157324373,-18.1879905261693,
35.9912890131175));
#252001=CARTESIAN_POINT('Ctrl Pts',(-16.8259521174256,-11.5792256216793,
35.7050316199127));
#252002=CARTESIAN_POINT('Ctrl Pts',(-20.3081699348391,-2.18388748636995,
35.4187742267078));
#252003=CARTESIAN_POINT('Ctrl Pts',(-18.903169508477,7.73700931817145,35.132516833503));
#252004=CARTESIAN_POINT('Ctrl Pts',(-12.9490681446997,15.7959730576997,
34.8462594402981));
#252005=CARTESIAN_POINT('Ctrl Pts',(-3.87873709213863,20.0535914295871,
34.5600020470932));
#252006=CARTESIAN_POINT('Ctrl Pts',(6.12502295685237,19.4852565914878,34.2737446538884));
#252007=CARTESIAN_POINT('Ctrl Pts',(14.6547789947248,14.2277399212154,33.9874872606835));
#252008=CARTESIAN_POINT('Ctrl Pts',(19.6578212280848,5.54627760121907,33.7012298674787));
#252009=CARTESIAN_POINT('Ctrl Pts',(19.9301534632781,-4.46991203206436,
33.4149724742737));
#252010=CARTESIAN_POINT('Ctrl Pts',(15.4062381839231,-13.4104047544292,
33.1287150810689));
#252011=CARTESIAN_POINT('Ctrl Pts',(7.17476832794153,-19.1236458379294,
32.842457687864));
#252012=CARTESIAN_POINT('Ctrl Pts',(-2.78332971028921,-20.2347277282599,
32.5562002946592));
#252013=CARTESIAN_POINT('Ctrl Pts',(-12.071611633746,-16.4762654617469,
32.2699429014543));
#252014=CARTESIAN_POINT('Ctrl Pts',(-18.4548262219921,-8.75274351980299,
31.9836855082494));
#252015=CARTESIAN_POINT('Ctrl Pts',(-20.3968349961642,1.07715072857417,
31.6974281150446));
#252016=CARTESIAN_POINT('Ctrl Pts',(-17.4302879309503,10.6478257276743,
31.4111707218397));
#252017=CARTESIAN_POINT('Ctrl Pts',(-10.2690932221278,17.6560712928659,
31.1249133286349));
#252018=CARTESIAN_POINT('Ctrl Pts',(-0.636611938252348,20.4153340312189,
30.83865593543));
#252019=CARTESIAN_POINT('Ctrl Pts',(9.14907101727868,18.2615883568391,30.5523985422251));
#252020=CARTESIAN_POINT('Ctrl Pts',(16.7330058452284,11.7131417029471,30.2661411490203));
#252021=CARTESIAN_POINT('Ctrl Pts',(20.2900926233355,2.34589125362032,29.9798837558154));
#252022=CARTESIAN_POINT('Ctrl Pts',(18.964317697766,-7.58589798914747,29.6936263626105));
#252023=CARTESIAN_POINT('Ctrl Pts',(13.0747140340287,-15.6921325555646,
29.4073689694057));
#252024=CARTESIAN_POINT('Ctrl Pts',(4.038668175935,-20.02198532765,29.1211115762008));
#252025=CARTESIAN_POINT('Ctrl Pts',(-5.9693434023057,-19.53354264282,28.834854182996));
#252026=CARTESIAN_POINT('Ctrl Pts',(-14.5407183812048,-14.3441950677783,
28.5485967897911));
#252027=CARTESIAN_POINT('Ctrl Pts',(-19.6130223922875,-5.70308152995079,
28.2623393965862));
#252028=CARTESIAN_POINT('Ctrl Pts',(-19.9650111073427,4.31090325328593,
27.9760820033813));
#252029=CARTESIAN_POINT('Ctrl Pts',(-15.5131358434866,13.286637498292,27.6898246101765));
#252030=CARTESIAN_POINT('Ctrl Pts',(-7.32640809955872,19.0666049817524,
27.4035672169716));
#252031=CARTESIAN_POINT('Ctrl Pts',(-0.695599813480587,19.8579358673139,
27.2127289548351));
#252032=CARTESIAN_POINT('Ctrl Pts',(2.51638616568652,19.4422117098477,27.1173098237668));
#252033=CARTESIAN_POINT('Ctrl Pts',(-18.9874301925046,-4.86953719436351,
50.0201939630039));
#252034=CARTESIAN_POINT('Ctrl Pts',(-19.7919103431693,-1.73268658776308,
49.9247748319356));
#252035=CARTESIAN_POINT('Ctrl Pts',(-19.8156621971362,4.9442937323898,49.733936569799));
#252036=CARTESIAN_POINT('Ctrl Pts',(-15.0785329846607,13.7740607278522,
49.4476791765942));
#252037=CARTESIAN_POINT('Ctrl Pts',(-6.71420801809235,19.2872960759563,
49.1614217833893));
#252038=CARTESIAN_POINT('Ctrl Pts',(3.26662934814963,20.1598541628554,48.8751643901844));
#252039=CARTESIAN_POINT('Ctrl Pts',(12.460984655635,16.1804541447245,48.5889069969796));
#252040=CARTESIAN_POINT('Ctrl Pts',(18.6567487394992,8.30739930599956,48.3026496037747));
#252041=CARTESIAN_POINT('Ctrl Pts',(20.362623477768,-1.56496349773842,48.0163922105699));
#252042=CARTESIAN_POINT('Ctrl Pts',(17.1682208912037,-11.0606587327193,
47.730134817365));
#252043=CARTESIAN_POINT('Ctrl Pts',(9.84221488099307,-17.8946027818512,
47.4438774241601));
#252044=CARTESIAN_POINT('Ctrl Pts',(0.147663587032738,-20.4221465252118,
47.1576200309552));
#252045=CARTESIAN_POINT('Ctrl Pts',(-9.58242910067919,-18.0350501610713,
46.8713626377504));
#252046=CARTESIAN_POINT('Ctrl Pts',(-17.0064803795276,-11.3077647472315,
46.5851052445455));
#252047=CARTESIAN_POINT('Ctrl Pts',(-20.3378757433337,-1.85923567131116,
46.2988478513407));
#252048=CARTESIAN_POINT('Ctrl Pts',(-18.7749033509108,8.03672457730227,
46.0125904581358));
#252049=CARTESIAN_POINT('Ctrl Pts',(-12.6936979974023,15.9986240003385,
45.7263330649309));
#252050=CARTESIAN_POINT('Ctrl Pts',(-3.55771831661136,20.1104097570851,
45.4400756717261));
#252051=CARTESIAN_POINT('Ctrl Pts',(6.43443619690573,19.3825687024115,45.1538182785212));
#252052=CARTESIAN_POINT('Ctrl Pts',(14.8781255787111,13.9902580009495,44.8675608853163));
#252053=CARTESIAN_POINT('Ctrl Pts',(19.7413521484839,5.23115231378431,44.5813034921115));
#252054=CARTESIAN_POINT('Ctrl Pts',(19.8537667814615,-4.78684488457397,
44.2950460989066));
#252055=CARTESIAN_POINT('Ctrl Pts',(15.1883165624012,-13.652874397908,44.0087887057018));
#252056=CARTESIAN_POINT('Ctrl Pts',(6.86775522427781,-19.2333012634615,
43.7225313124969));
#252057=CARTESIAN_POINT('Ctrl Pts',(-3.10555073650514,-20.1851800575454,
43.4362739192921));
#252058=CARTESIAN_POINT('Ctrl Pts',(-12.3314971725171,-16.2794384670235,
43.1500165260872));
#252059=CARTESIAN_POINT('Ctrl Pts',(-18.5898341124206,-8.45600419809444,
42.8637591328823));
#252060=CARTESIAN_POINT('Ctrl Pts',(-20.3744751595619,1.40239127726757,
42.5775017396775));
#252061=CARTESIAN_POINT('Ctrl Pts',(-17.2559414240901,10.9232973451904,
42.2912443464726));
#252062=CARTESIAN_POINT('Ctrl Pts',(-9.98471682513322,17.8154811679341,
42.0049869532677));
#252063=CARTESIAN_POINT('Ctrl Pts',(-0.31064202436372,20.4203193132611,
41.7187295600629));
#252064=CARTESIAN_POINT('Ctrl Pts',(9.43818965375463,18.1109501512987,41.432472166858));
#252065=CARTESIAN_POINT('Ctrl Pts',(16.9156944317984,11.4431298696187,41.1462147736532));
#252066=CARTESIAN_POINT('Ctrl Pts',(20.3223897425868,2.02148818284869,40.8599573804483));
#252067=CARTESIAN_POINT('Ctrl Pts',(18.8384447728352,-7.88663032377062,
40.5736999872434));
#252068=CARTESIAN_POINT('Ctrl Pts',(12.8209750554674,-15.8968090493049,
40.2874425940386));
#252069=CARTESIAN_POINT('Ctrl Pts',(3.71810161165405,-20.0813759421111,
40.0011852008337));
#252070=CARTESIAN_POINT('Ctrl Pts',(-6.27954344806734,-19.433303203697,
39.7149278076288));
#252071=CARTESIAN_POINT('Ctrl Pts',(-14.765998705826,-14.1085513622954,
39.428670414424));
#252072=CARTESIAN_POINT('Ctrl Pts',(-19.6989748222135,-5.38853693285799,
39.1424130212191));
#252073=CARTESIAN_POINT('Ctrl Pts',(-19.8913372129947,4.62824407328672,
38.8561556280143));
#252074=CARTESIAN_POINT('Ctrl Pts',(-15.2967933275031,13.5312251189107,
38.5698982348094));
#252075=CARTESIAN_POINT('Ctrl Pts',(-7.02103308123124,19.1778787616158,
38.2836408416045));
#252076=CARTESIAN_POINT('Ctrl Pts',(2.94435853384103,20.2093219121074,37.9973834483997));
#252077=CARTESIAN_POINT('Ctrl Pts',(12.2011819820617,16.3773348736477,37.7111260551948));
#252078=CARTESIAN_POINT('Ctrl Pts',(18.521756651104,8.60409611058962,37.42486866199));
#252079=CARTESIAN_POINT('Ctrl Pts',(20.3850184602125,-1.23974259416195,
37.1386112687851));
#252080=CARTESIAN_POINT('Ctrl Pts',(17.3425682116428,-10.7852337548844,
36.8523538755802));
#252081=CARTESIAN_POINT('Ctrl Pts',(10.1265801194353,-17.7352280619008,
36.5660964823753));
#252082=CARTESIAN_POINT('Ctrl Pts',(0.473602024401386,-20.4171898273362,
36.2798390891705));
#252083=CARTESIAN_POINT('Ctrl Pts',(-9.29334973056075,-18.1856974050605,
35.9935816959656));
#252084=CARTESIAN_POINT('Ctrl Pts',(-16.8238307205663,-11.5777657261147,
35.7073243027608));
#252085=CARTESIAN_POINT('Ctrl Pts',(-20.3056095039277,-2.1836121443256,
35.4210669095559));
#252086=CARTESIAN_POINT('Ctrl Pts',(-18.9007862184175,7.73603384485783,
35.1348095163511));
#252087=CARTESIAN_POINT('Ctrl Pts',(-12.9474355409517,15.7939815194262,
34.8485521231462));
#252088=CARTESIAN_POINT('Ctrl Pts',(-3.87824806538828,20.0510630956434,
34.5622947299413));
#252089=CARTESIAN_POINT('Ctrl Pts',(6.12425072094122,19.4827999125525,34.2760373367366));
#252090=CARTESIAN_POINT('Ctrl Pts',(14.6529313368977,14.2259461039876,33.9897799435316));
#252091=CARTESIAN_POINT('Ctrl Pts',(19.6553427923965,5.54557833286261,33.7035225503268));
#252092=CARTESIAN_POINT('Ctrl Pts',(19.9276406922532,-4.46934847065168,
33.4172651571218));
#252093=CARTESIAN_POINT('Ctrl Pts',(15.4042957829766,-13.4087139858873,
33.131007763917));
#252094=CARTESIAN_POINT('Ctrl Pts',(7.17386374133371,-19.1212347504657,
32.8447503707121));
#252095=CARTESIAN_POINT('Ctrl Pts',(-2.78297879125827,-20.2321765568579,
32.5584929775073));
#252096=CARTESIAN_POINT('Ctrl Pts',(-12.0700896587033,-16.4741881529831,
32.2722355843024));
#252097=CARTESIAN_POINT('Ctrl Pts',(-18.452499458565,-8.75163998387825,
31.9859781910975));
#252098=CARTESIAN_POINT('Ctrl Pts',(-20.394263386419,1.07701492263633,31.6997207978927));
#252099=CARTESIAN_POINT('Ctrl Pts',(-17.4280903402084,10.6464832619506,
31.4134634046878));
#252100=CARTESIAN_POINT('Ctrl Pts',(-10.2677985063882,17.6538452355193,
31.127206011483));
#252101=CARTESIAN_POINT('Ctrl Pts',(-0.636531675292202,20.4127600891968,
30.8409486182781));
#252102=CARTESIAN_POINT('Ctrl Pts',(9.14791751352748,18.259285956567,30.5546912250732));
#252103=CARTESIAN_POINT('Ctrl Pts',(16.730896165552,11.7116649234608,30.2684338318684));
#252104=CARTESIAN_POINT('Ctrl Pts',(20.2875344743341,2.3455954861962,29.9821764386635));
#252105=CARTESIAN_POINT('Ctrl Pts',(18.961926692749,-7.58494156752002,29.6959190454586));
#252106=CARTESIAN_POINT('Ctrl Pts',(13.0730655998714,-15.6901541098967,
29.4096616522538));
#252107=CARTESIAN_POINT('Ctrl Pts',(4.0381589635842,-20.0194609775445,29.1234042590489));
#252108=CARTESIAN_POINT('Ctrl Pts',(-5.96859075113197,-19.531079878072,
28.8371468658441));
#252109=CARTESIAN_POINT('Ctrl Pts',(-14.5388851899807,-14.3423865639601,
28.5508894726392));
#252110=CARTESIAN_POINT('Ctrl Pts',(-19.6105494335108,-5.70236250001883,
28.2646320794343));
#252111=CARTESIAN_POINT('Ctrl Pts',(-19.9624942832478,4.31035975564812,
27.9783746862294));
#252112=CARTESIAN_POINT('Ctrl Pts',(-15.5111792764368,13.2849623017268,
27.6921172930246));
#252113=CARTESIAN_POINT('Ctrl Pts',(-7.32548586381315,19.0642011551032,
27.4058598998197));
#252114=CARTESIAN_POINT('Ctrl Pts',(-0.695509700262954,19.8554321056055,
27.2150216376832));
#252115=CARTESIAN_POINT('Ctrl Pts',(2.51606893014612,19.4397606708847,27.1196025066149));
#252116=CARTESIAN_POINT('Ctrl Pts',(-18.9850361850887,-4.86892322459314,
50.022486645852));
#252117=CARTESIAN_POINT('Ctrl Pts',(-19.7894142974639,-1.73247048843144,
49.9270675147837));
#252118=CARTESIAN_POINT('Ctrl Pts',(-19.8131637940127,4.94367173306368,
49.7362292526471));
#252119=CARTESIAN_POINT('Ctrl Pts',(-15.0766315444392,13.7723232114533,
49.4499718594423));
#252120=CARTESIAN_POINT('Ctrl Pts',(-6.71336144937846,19.2848643862928,
49.1637144662374));
#252121=CARTESIAN_POINT('Ctrl Pts',(3.26621747224262,20.1573119418989,48.8774570730325));
#252122=CARTESIAN_POINT('Ctrl Pts',(12.4594133762724,16.1784139591228,48.5911996798277));
#252123=CARTESIAN_POINT('Ctrl Pts',(18.654396228577,8.306351743899,48.3049422866228));
#252124=CARTESIAN_POINT('Ctrl Pts',(20.3600558540329,-1.56476614265761,
48.018684893418));
#252125=CARTESIAN_POINT('Ctrl Pts',(17.1660560703873,-11.0592640523744,
47.7324275002131));
#252126=CARTESIAN_POINT('Ctrl Pts',(9.84097382836912,-17.8923463608567,
47.4461701070082));
#252127=CARTESIAN_POINT('Ctrl Pts',(0.147644967891831,-20.4195714023001,
47.1599127138033));
#252128=CARTESIAN_POINT('Ctrl Pts',(-9.58122080683571,-18.0327760344309,
46.8736553205985));
#252129=CARTESIAN_POINT('Ctrl Pts',(-17.0043359513872,-11.3063388980574,
46.5873979273936));
#252130=CARTESIAN_POINT('Ctrl Pts',(-20.3353112438773,-1.85900123109694,
46.3011405341888));
#252131=CARTESIAN_POINT('Ctrl Pts',(-18.7725359339916,8.03571118829153,
46.0148831409839));
#252132=CARTESIAN_POINT('Ctrl Pts',(-12.6920973886431,15.9966066578072,
45.728625747779));
#252133=CARTESIAN_POINT('Ctrl Pts',(-3.55726970697465,20.107873939795,45.4423683545742));
#252134=CARTESIAN_POINT('Ctrl Pts',(6.43362484822849,19.3801246621281,45.1561109613693));
#252135=CARTESIAN_POINT('Ctrl Pts',(14.8762495250724,13.9884939027451,44.8698535681644));
#252136=CARTESIAN_POINT('Ctrl Pts',(19.7388628674661,5.23049269290603,44.5835961749596));
#252137=CARTESIAN_POINT('Ctrl Pts',(19.8512633255492,-4.78624128853061,
44.2973387817547));
#252138=CARTESIAN_POINT('Ctrl Pts',(15.1864013953033,-13.6511528420168,
44.0110813885499));
#252139=CARTESIAN_POINT('Ctrl Pts',(6.86688923634663,-19.2308760449987,
43.724823995345));
#252140=CARTESIAN_POINT('Ctrl Pts',(-3.10515914283739,-20.1826348121554,
43.4385666021402));
#252141=CARTESIAN_POINT('Ctrl Pts',(-12.3299422353684,-16.2773857151739,
43.1523092089353));
#252142=CARTESIAN_POINT('Ctrl Pts',(-18.5874900317915,-8.45493794029345,
42.8660518157304));
#252143=CARTESIAN_POINT('Ctrl Pts',(-20.3719060450523,1.40221444307915,
42.5797944225256));
#252144=CARTESIAN_POINT('Ctrl Pts',(-17.2537655403364,10.9219199746578,
42.2935370293207));
#252145=CARTESIAN_POINT('Ctrl Pts',(-9.98345780468393,17.813234729152,42.0072796361158));
#252146=CARTESIAN_POINT('Ctrl Pts',(-0.310602854032912,20.4177444180441,
41.721022242911));
#252147=CARTESIAN_POINT('Ctrl Pts',(9.43699954751663,18.1086664554268,41.4347648497061));
#252148=CARTESIAN_POINT('Ctrl Pts',(16.9135614514068,11.4416869509299,41.1485074565013));
#252149=CARTESIAN_POINT('Ctrl Pts',(20.3198271957753,2.02123328378598,40.8622500632964));
#252150=CARTESIAN_POINT('Ctrl Pts',(18.8360693437052,-7.88563586103047,
40.5759926700915));
#252151=CARTESIAN_POINT('Ctrl Pts',(12.8193583977236,-15.8948045450188,
40.2897352768867));
#252152=CARTESIAN_POINT('Ctrl Pts',(3.71763277853204,-20.0788437858764,
40.0034778836818));
#252153=CARTESIAN_POINT('Ctrl Pts',(-6.27875163055747,-19.4308527660371,
39.7172204904769));
#252154=CARTESIAN_POINT('Ctrl Pts',(-14.7641367907962,-14.1067723479291,
39.4309630972721));
#252155=CARTESIAN_POINT('Ctrl Pts',(-19.6964908847554,-5.38785746659881,
39.1447057040672));
#252156=CARTESIAN_POINT('Ctrl Pts',(-19.8888290196475,4.62766047597148,
38.8584483108625));
#252157=CARTESIAN_POINT('Ctrl Pts',(-15.294864482054,13.5295189023572,38.5721909176575));
#252158=CARTESIAN_POINT('Ctrl Pts',(-7.0201477657657,19.1754605316392,38.2859335244526));
#252159=CARTESIAN_POINT('Ctrl Pts',(2.94398726566498,20.2067736225565,37.9996761312478));
#252160=CARTESIAN_POINT('Ctrl Pts',(12.1996434769754,16.3752697775741,37.7134187380429));
#252161=CARTESIAN_POINT('Ctrl Pts',(18.5194211546859,8.60301117917488,37.4271613448381));
#252162=CARTESIAN_POINT('Ctrl Pts',(20.382448016248,-1.23958626911986,37.1409039516332));
#252163=CARTESIAN_POINT('Ctrl Pts',(17.3403814047054,-10.7838737934467,
36.8546465584283));
#252164=CARTESIAN_POINT('Ctrl Pts',(10.1253032107683,-17.7329917426147,
36.5683891652234));
#252165=CARTESIAN_POINT('Ctrl Pts',(0.473542305668849,-20.4146153267309,
36.2821317720186));
#252166=CARTESIAN_POINT('Ctrl Pts',(-9.29217788787778,-18.1834042839517,
35.9958743788137));
#252167=CARTESIAN_POINT('Ctrl Pts',(-16.8217093237072,-11.5763058305502,
35.7096169856089));
#252168=CARTESIAN_POINT('Ctrl Pts',(-20.3030490730164,-2.18333680228123,
35.423359592404));
#252169=CARTESIAN_POINT('Ctrl Pts',(-18.898402928358,7.7350583715442,35.1371021991992));
#252170=CARTESIAN_POINT('Ctrl Pts',(-12.9458029372036,15.7919899811525,
34.8508448059943));
#252171=CARTESIAN_POINT('Ctrl Pts',(-3.87775903863793,20.0485347616997,
34.5645874127894));
#252172=CARTESIAN_POINT('Ctrl Pts',(6.12347848503006,19.4803432336172,34.2783300195847));
#252173=CARTESIAN_POINT('Ctrl Pts',(14.6510836790706,14.2241522867599,33.9920726263797));
#252174=CARTESIAN_POINT('Ctrl Pts',(19.6528643567082,5.54487906450616,33.705815233175));
#252175=CARTESIAN_POINT('Ctrl Pts',(19.9251279212283,-4.46878490923899,
33.41955783997));
#252176=CARTESIAN_POINT('Ctrl Pts',(15.4023533820301,-13.4070232173455,
33.1333004467651));
#252177=CARTESIAN_POINT('Ctrl Pts',(7.1729591547259,-19.1188236630021,32.8470430535602));
#252178=CARTESIAN_POINT('Ctrl Pts',(-2.78262787222732,-20.229625385456,
32.5607856603554));
#252179=CARTESIAN_POINT('Ctrl Pts',(-12.0685676836607,-16.4721108442194,
32.2745282671505));
#252180=CARTESIAN_POINT('Ctrl Pts',(-18.4501726951379,-8.75053644795351,
31.9882708739456));
#252181=CARTESIAN_POINT('Ctrl Pts',(-20.3916917766739,1.07687911669849,
31.7020134807408));
#252182=CARTESIAN_POINT('Ctrl Pts',(-17.4258927494664,10.6451407962269,
31.4157560875359));
#252183=CARTESIAN_POINT('Ctrl Pts',(-10.2665037906485,17.6516191781728,
31.1294986943311));
#252184=CARTESIAN_POINT('Ctrl Pts',(-0.636451412332055,20.4101861471747,
30.8432413011262));
#252185=CARTESIAN_POINT('Ctrl Pts',(9.14676400977629,18.2569835562949,30.5569839079213));
#252186=CARTESIAN_POINT('Ctrl Pts',(16.7287864858756,11.7101881439744,30.2707265147166));
#252187=CARTESIAN_POINT('Ctrl Pts',(20.2849763253325,2.34529971877208,29.9844691215116));
#252188=CARTESIAN_POINT('Ctrl Pts',(18.9595356877322,-7.58398514589256,
29.6982117283067));
#252189=CARTESIAN_POINT('Ctrl Pts',(13.071417165714,-15.6881756642289,29.411954335102));
#252190=CARTESIAN_POINT('Ctrl Pts',(4.0376497512334,-20.016936627439,29.125696941897));
#252191=CARTESIAN_POINT('Ctrl Pts',(-5.96783809995825,-19.528617113324,
28.8394395486923));
#252192=CARTESIAN_POINT('Ctrl Pts',(-14.5370519987567,-14.3405780601418,
28.5531821554873));
#252193=CARTESIAN_POINT('Ctrl Pts',(-19.608076474734,-5.70164347008687,
28.2669247622825));
#252194=CARTESIAN_POINT('Ctrl Pts',(-19.9599774591529,4.30981625801031,
27.9806673690776));
#252195=CARTESIAN_POINT('Ctrl Pts',(-15.5092227093869,13.2832871051615,
27.6944099758727));
#252196=CARTESIAN_POINT('Ctrl Pts',(-7.32456362806759,19.061797328454,27.4081525826678));
#252197=CARTESIAN_POINT('Ctrl Pts',(-0.695419587045321,19.8529283438969,
27.2173143205314));
#252198=CARTESIAN_POINT('Ctrl Pts',(2.51575169460574,19.4373096319217,27.1218951894631));
#252199=CARTESIAN_POINT('Ctrl Pts',(-1.80667284090363,19.9165219049581,
48.1146149560031));
#252200=CARTESIAN_POINT('Ctrl Pts',(-0.386374441145643,20.0453334725891,
48.2944606368015));
#252201=CARTESIAN_POINT('Ctrl Pts',(2.01889925571743,19.8460994708692,48.6068735929318));
#252202=CARTESIAN_POINT('Ctrl Pts',(3.42666036070077,19.3996136345942,48.7836786864322));
#252203=CARTESIAN_POINT('Ctrl Pts',(3.9024897676278,19.2156803112099,48.8479030332854));
#252204=CARTESIAN_POINT('Origin',(-0.395029887002824,0.0307792269662212,
49.1146147823248));
#252205=CARTESIAN_POINT('Origin',(-6.93889390390723E-15,1.1527600320374E-15,
49.1146147823248));
#252206=CARTESIAN_POINT('',(-1.71648596960539,18.922305880784,49.1145701029358));
#252207=CARTESIAN_POINT('Origin',(-1.54946286536037,5.61314219492553,49.1146147823148));
#252208=CARTESIAN_POINT('Origin',(0.451486394223106,5.78380584854988,49.1146147823148));
#252209=CARTESIAN_POINT('Ctrl Pts',(-6.95826989991477,17.5884083687169,
49.1146142730566));
#252210=CARTESIAN_POINT('Ctrl Pts',(-5.29855868534597,18.3095014161918,
49.1146560195588));
#252211=CARTESIAN_POINT('Ctrl Pts',(-3.51838288037318,18.7479227550566,
49.1146088576143));
#252212=CARTESIAN_POINT('Ctrl Pts',(-1.71563340551611,18.9129073821405,
49.1146147823248));
#252213=CARTESIAN_POINT('Ctrl Pts',(-7.11726418452212,17.9554537916201,
49.1146285170346));
#252214=CARTESIAN_POINT('Ctrl Pts',(-5.39121292015975,18.6418699328425,
49.1135026347255));
#252215=CARTESIAN_POINT('Ctrl Pts',(-3.57286380391885,19.0486685610902,
49.1147745688059));
#252216=CARTESIAN_POINT('Ctrl Pts',(-1.73948013750174,19.1757904852329,
49.1146147823248));
#252217=CARTESIAN_POINT('Ctrl Pts',(-7.2720952658826,18.3128816454974,48.8601058210268));
#252218=CARTESIAN_POINT('Ctrl Pts',(-5.48347353586037,18.9707683849349,
48.9409642440519));
#252219=CARTESIAN_POINT('Ctrl Pts',(-3.6271412742658,19.3478392148133,48.9759114877691));
#252220=CARTESIAN_POINT('Ctrl Pts',(-1.7632500025578,19.4378262178354,49.009663944643));
#252221=CARTESIAN_POINT('Ctrl Pts',(-7.39233866000736,18.5904654152605,
48.1197897599772));
#252222=CARTESIAN_POINT('Ctrl Pts',(-5.60406816374251,19.3391777704763,
48.3614960407305));
#252223=CARTESIAN_POINT('Ctrl Pts',(-3.70046999558868,19.7304263586296,
48.5019936216049));
#252224=CARTESIAN_POINT('Ctrl Pts',(-1.79709811711937,19.8109631908654,
48.637789636437));
#252225=CARTESIAN_POINT('Ctrl Pts',(-7.35231965679519,18.4980752197066,
47.6612589223726));
#252226=CARTESIAN_POINT('Ctrl Pts',(-5.62988175764915,19.3694379511388,
47.9632193143118));
#252227=CARTESIAN_POINT('Ctrl Pts',(-3.71883979545258,19.8092733334314,
48.1735407799229));
#252228=CARTESIAN_POINT('Ctrl Pts',(-1.80691227133938,19.9191530810838,
48.3750367462454));
#252229=CARTESIAN_POINT('Ctrl Pts',(-7.23659350762344,18.2309222455034,
47.3869206031593));
#252230=CARTESIAN_POINT('Ctrl Pts',(-5.60124610714479,19.2166551727561,
47.6274031254247));
#252231=CARTESIAN_POINT('Ctrl Pts',(-3.71283921844895,19.7444499072521,
47.8691704342749));
#252232=CARTESIAN_POINT('Ctrl Pts',(-1.80682679856886,19.9182108409827,
48.1110737143948));
#252233=CARTESIAN_POINT('Ctrl Pts',(-1.71648596960539,18.922305880784,49.1145701029358));
#252234=CARTESIAN_POINT('Ctrl Pts',(-1.72338180005641,18.9983245846274,
49.1138476154356));
#252235=CARTESIAN_POINT('Ctrl Pts',(-1.73027053781808,19.0742650954989,
49.1043655779162));
#252236=CARTESIAN_POINT('Ctrl Pts',(-1.73698268624204,19.1482589049115,
49.0866866395482));
#252237=CARTESIAN_POINT('Ctrl Pts',(-1.74369176433431,19.2222188674059,
49.0690157880403));
#252238=CARTESIAN_POINT('Ctrl Pts',(-1.75022424861478,19.2942320791218,
49.0431561226903));
#252239=CARTESIAN_POINT('Ctrl Pts',(-1.75641172712238,19.3624419890042,
49.00972000627));
#252240=CARTESIAN_POINT('Ctrl Pts',(-1.76223612636134,19.4266493630937,
48.9782459105146));
#252241=CARTESIAN_POINT('Ctrl Pts',(-1.76775471546923,19.4874855233551,
48.9400592770923));
#252242=CARTESIAN_POINT('Ctrl Pts',(-1.77282968978664,19.543431329563,48.8957046848247));
#252243=CARTESIAN_POINT('Ctrl Pts',(-1.77539710993079,19.5717342097069,
48.8732657784281));
#252244=CARTESIAN_POINT('Ctrl Pts',(-1.77785104744087,19.5987860714639,
48.8492487654295));
#252245=CARTESIAN_POINT('Ctrl Pts',(-1.78017406644008,19.6243947040516,
48.8237267902429));
#252246=CARTESIAN_POINT('Ctrl Pts',(-1.78023707812545,19.6250893359508,
48.8230345089181));
#252247=CARTESIAN_POINT('Ctrl Pts',(-1.78029998984516,19.6257828658412,
48.822341178211));
#252248=CARTESIAN_POINT('Ctrl Pts',(-1.78036280146049,19.6264752921936,
48.8216468022544));
#252249=CARTESIAN_POINT('Ctrl Pts',(-1.78502087090074,19.6778251900553,
48.7701523229899));
#252250=CARTESIAN_POINT('Ctrl Pts',(-1.789143657328,19.7232742148346,48.7127342360847));
#252251=CARTESIAN_POINT('Ctrl Pts',(-1.79266491085713,19.7620920309533,
48.650989806297));
#252252=CARTESIAN_POINT('Ctrl Pts',(-1.79632920351607,19.8024866908273,
48.5867372158688));
#252253=CARTESIAN_POINT('Ctrl Pts',(-1.79934201759504,19.8356995483092,
48.517801011378));
#252254=CARTESIAN_POINT('Ctrl Pts',(-1.80163171617272,19.8609408808318,
48.4460287692802));
#252255=CARTESIAN_POINT('Ctrl Pts',(-1.80391026733485,19.8860593257283,
48.3746059509083));
#252256=CARTESIAN_POINT('Ctrl Pts',(-1.80547266497211,19.9032829935156,
48.3003764139405));
#252257=CARTESIAN_POINT('Ctrl Pts',(-1.80625230857001,19.9118776822534,
48.2251828104963));
#252258=CARTESIAN_POINT('Ctrl Pts',(-1.80663281052615,19.9160722858978,
48.1884848714937));
#252259=CARTESIAN_POINT('Ctrl Pts',(-1.80682693551235,19.9182122939871,
48.1515574691705));
#252260=CARTESIAN_POINT('Ctrl Pts',(-1.80682735679889,19.9182169368461,
48.114614781637));
#252261=CARTESIAN_POINT('Ctrl Pts',(-1.71856578368089,18.9126381699305,
49.1146146850035));
#252262=CARTESIAN_POINT('Ctrl Pts',(0.107498854179392,19.0800941109952,
49.1146753594196));
#252263=CARTESIAN_POINT('Ctrl Pts',(1.96220231920223,18.9676646847167,49.1146042839235));
#252264=CARTESIAN_POINT('Ctrl Pts',(3.74762595876352,18.5475862227567,49.1146147984017));
#252265=CARTESIAN_POINT('Ctrl Pts',(-1.74240928534404,19.1749965894387,
49.1146174007913));
#252266=CARTESIAN_POINT('Ctrl Pts',(0.114846072900194,19.3032275536367,
49.1129849334682));
#252267=CARTESIAN_POINT('Ctrl Pts',(1.99021656326418,19.1518976116968,49.1148972456473));
#252268=CARTESIAN_POINT('Ctrl Pts',(3.77649812266211,18.6696490038388,49.1146143497692));
#252269=CARTESIAN_POINT('Ctrl Pts',(-1.76611369553762,19.4358277443572,
49.0081893794053));
#252270=CARTESIAN_POINT('Ctrl Pts',(0.121735910472835,19.5276311177779,
49.042587929272));
#252271=CARTESIAN_POINT('Ctrl Pts',(2.01821777268029,19.3360716251295,49.0695424304744));
#252272=CARTESIAN_POINT('Ctrl Pts',(3.8053800903322,18.7917532698755,49.0917432561572));
#252273=CARTESIAN_POINT('Ctrl Pts',(-1.80010590412405,19.8098596697385,
48.6406985919282));
#252274=CARTESIAN_POINT('Ctrl Pts',(0.127848377307939,19.8914241053598,
48.7774397049104));
#252275=CARTESIAN_POINT('Ctrl Pts',(2.0666788084886,19.6635673101262,48.8931806844756));
#252276=CARTESIAN_POINT('Ctrl Pts',(3.85920114406673,19.0192924668737,49.0007600090046));
#252277=CARTESIAN_POINT('Ctrl Pts',(-1.80994903383158,19.9181663929822,
48.3773511130364));
#252278=CARTESIAN_POINT('Ctrl Pts',(0.12679038448364,20.0289788748429,48.5815372937516));
#252279=CARTESIAN_POINT('Ctrl Pts',(2.08705432572958,19.8064667461374,48.7623704313325));
#252280=CARTESIAN_POINT('Ctrl Pts',(3.88410716442548,19.1245875914124,48.9328471063954));
#252281=CARTESIAN_POINT('Ctrl Pts',(-1.8099278690037,19.9179352991512,48.1137592231579));
#252282=CARTESIAN_POINT('Ctrl Pts',(0.120792569833625,20.0935778290534,
48.3583165681666));
#252283=CARTESIAN_POINT('Ctrl Pts',(2.10050665826065,19.9115608332673,48.6028977200261));
#252284=CARTESIAN_POINT('Ctrl Pts',(3.9052781885233,19.2140923221037,48.8474533169074));
#252285=CARTESIAN_POINT('Ctrl Pts',(-30.0957983193392,-8.56551808083217,
5.85));
#252286=CARTESIAN_POINT('Ctrl Pts',(-30.5026785714301,-8.8250792348024,
5.84999999999999));
#252287=CARTESIAN_POINT('Ctrl Pts',(-30.3615160349834,-9.2865948580438,
5.85));
#252288=CARTESIAN_POINT('Ctrl Pts',(-30.0957983193392,-8.56551808083218,
6.35000000000008));
#252289=CARTESIAN_POINT('Ctrl Pts',(-30.5026785714301,-8.8250792348024,
6.35000000000007));
#252290=CARTESIAN_POINT('Ctrl Pts',(-30.3615160349835,-9.28659485804379,
6.35000000000008));
#252291=CARTESIAN_POINT('Ctrl Pts',(-29.826890756305,-8.98704948244194,
6.34999999999998));
#252292=CARTESIAN_POINT('Ctrl Pts',(-29.9133928571431,-9.04223177501824,
6.34999999999998));
#252293=CARTESIAN_POINT('Ctrl Pts',(-29.8833819241978,-9.14034926972301,
6.34999999999998));
#252294=CARTESIAN_POINT('Origin',(-6.01801117705289E-15,0.,49.1407904813279));
#252295=CARTESIAN_POINT('',(15.1796573249756,-1.8589718755185E-15,49.1407904813279));
#252296=CARTESIAN_POINT('Origin',(-7.25730207168554E-15,1.07315799009283E-15,
51.7146147823248));
#252297=CARTESIAN_POINT('',(17.526,1.07315799009283E-15,51.7146147823248));
#252298=CARTESIAN_POINT('Origin',(-7.25730207168554E-15,1.07315799009283E-15,
51.7146147823248));
#252299=CARTESIAN_POINT('',(17.526,-1.07315799009282E-15,51.7146147823248));
#252300=CARTESIAN_POINT('Origin',(-7.25730207168554E-15,1.1527600320374E-15,
51.7146147823248));
#252301=CARTESIAN_POINT('',(18.826,1.1527600320374E-15,51.7146147823248));
#252302=CARTESIAN_POINT('',(18.826,-1.15276003203741E-15,51.7146147823248));
#252303=CARTESIAN_POINT('Origin',(-7.25730207168554E-15,1.1527600320374E-15,
51.7146147823248));
#252304=CARTESIAN_POINT('Origin',(-6.33321374623123E-15,0.0846161439360081,
51.7146147823248));
#252305=CARTESIAN_POINT('',(0.,0.,0.));
#252306=CARTESIAN_POINT('Origin',(0.,0.,0.));
#252307=CARTESIAN_POINT('',(-13.462,-1.64861952101217E-15,6.35));
#252308=CARTESIAN_POINT('Origin',(0.,0.,6.35));
#252309=CARTESIAN_POINT('',(-13.462,-1.64861952101217E-15,0.));
#252310=CARTESIAN_POINT('',(-13.462,-1.64861952101217E-15,0.));
#252311=CARTESIAN_POINT('Origin',(0.,0.,0.));
#252312=CARTESIAN_POINT('Origin',(0.,0.,0.));
#252313=CARTESIAN_POINT('',(-19.812,-2.42627023847074E-15,6.35));
#252314=CARTESIAN_POINT('Origin',(0.,0.,6.35));
#252315=CARTESIAN_POINT('',(-19.812,-2.42627023847074E-15,0.));
#252316=CARTESIAN_POINT('',(-19.812,-2.42627023847074E-15,0.));
#252317=CARTESIAN_POINT('Origin',(0.,0.,0.));
#252318=CARTESIAN_POINT('Origin',(0.,0.,6.35));
#252319=CARTESIAN_POINT('Origin',(0.,0.,0.));
#252320=CARTESIAN_POINT('',(0.,0.,0.));
#252321=CARTESIAN_POINT('Origin',(-1.46549439250521E-13,-0.795020000000488,
10.95502));
#252322=CARTESIAN_POINT('',(-3.46944695195361E-15,-22.9088950000007,13.49502));
#252323=CARTESIAN_POINT('',(21.0444176757203,-7.58883720430178,13.49502));
#252324=CARTESIAN_POINT('Ctrl Pts',(-1.21141745194629E-16,-22.9088950000007,
13.49502));
#252325=CARTESIAN_POINT('Ctrl Pts',(0.343481575339112,-22.9089031623405,
13.49502));
#252326=CARTESIAN_POINT('Ctrl Pts',(0.686394389126725,-22.9009083334262,
13.4950199999735));
#252327=CARTESIAN_POINT('Ctrl Pts',(1.02873975917953,-22.8849659159843,
13.4950199999697));
#252328=CARTESIAN_POINT('Ctrl Pts',(1.37138566906449,-22.8690095029348,
13.4950199999659));
#252329=CARTESIAN_POINT('Ctrl Pts',(1.71346362307815,-22.8450915290393,
13.4950199999764));
#252330=CARTESIAN_POINT('Ctrl Pts',(2.0549754500993,-22.813215353895,13.4950199999852));
#252331=CARTESIAN_POINT('Ctrl Pts',(2.39590944579124,-22.7813931126153,
13.4950199999941));
#252332=CARTESIAN_POINT('Ctrl Pts',(2.73627970746282,-22.7416395210881,
13.4950199999992));
#252333=CARTESIAN_POINT('Ctrl Pts',(3.07608134526988,-22.6939064792016,
13.4950199999999));
#252334=CARTESIAN_POINT('Ctrl Pts',(3.12130133853395,-22.6875542795874,
13.4950199999999));
#252335=CARTESIAN_POINT('Ctrl Pts',(3.16651124576955,-22.6810606927658,
13.49502));
#252336=CARTESIAN_POINT('Ctrl Pts',(3.2117110393849,-22.6744255374743,13.49502));
#252337=CARTESIAN_POINT('Ctrl Pts',(3.24313324854893,-22.669812878417,13.49502));
#252338=CARTESIAN_POINT('Ctrl Pts',(3.27347105513955,-22.6652947211042,
13.4950200000001));
#252339=CARTESIAN_POINT('Ctrl Pts',(3.30568663613906,-22.6604248763331,
13.4950199999999));
#252340=CARTESIAN_POINT('Ctrl Pts',(3.30869338484825,-22.6599703633606,
13.4950199999999));
#252341=CARTESIAN_POINT('Ctrl Pts',(3.31171648504475,-22.6595127497911,
13.4950199999999));
#252342=CARTESIAN_POINT('Ctrl Pts',(3.31475834143683,-22.6590516494958,
13.4950199999999));
#252343=CARTESIAN_POINT('Ctrl Pts',(3.65436510651526,-22.6075723028479,
13.4950199999975));
#252344=CARTESIAN_POINT('Ctrl Pts',(3.99218536213068,-22.5482727577494,
13.4950199999598));
#252345=CARTESIAN_POINT('Ctrl Pts',(4.32822909038747,-22.4812078699479,
13.4950199999283));
#252346=CARTESIAN_POINT('Ctrl Pts',(4.66460362745173,-22.4140769620017,
13.4950199998969));
#252347=CARTESIAN_POINT('Ctrl Pts',(4.9991986143728,-22.3391653268857,13.4950199998761));
#252348=CARTESIAN_POINT('Ctrl Pts',(5.33201647584718,-22.2564763304238,
13.4950199998912));
#252349=CARTESIAN_POINT('Ctrl Pts',(5.66431622166133,-22.1739160604184,
13.4950199999062));
#252350=CARTESIAN_POINT('Ctrl Pts',(5.99484483514745,-22.0836024941286,
13.4950199999635));
#252351=CARTESIAN_POINT('Ctrl Pts',(6.32359012739057,-21.9854891904625,
13.4950199999904));
#252352=CARTESIAN_POINT('Ctrl Pts',(6.37206543734496,-21.9710218416727,
13.4950199999944));
#252353=CARTESIAN_POINT('Ctrl Pts',(6.42050193912698,-21.9563848158979,
13.4950199999974));
#252354=CARTESIAN_POINT('Ctrl Pts',(6.46889955723768,-21.9415778752904,
13.4950199999989));
#252355=CARTESIAN_POINT('Ctrl Pts',(6.51711594471721,-21.9268263810312,
13.4950200000004));
#252356=CARTESIAN_POINT('Ctrl Pts',(6.56443373168051,-21.9121751285162,
13.49502));
#252357=CARTESIAN_POINT('Ctrl Pts',(6.61265905353908,-21.8970633912083,
13.4950199999999));
#252358=CARTESIAN_POINT('Ctrl Pts',(6.63336337237286,-21.890575550064,13.4950199999999));
#252359=CARTESIAN_POINT('Ctrl Pts',(6.65423477832123,-21.8840022205463,
13.4950199999998));
#252360=CARTESIAN_POINT('Ctrl Pts',(6.67541530407344,-21.8772962098848,
13.4950199999995));
#252361=CARTESIAN_POINT('Ctrl Pts',(7.00287285251546,-21.7736191889863,
13.4950199999946));
#252362=CARTESIAN_POINT('Ctrl Pts',(7.32733495411936,-21.6625064705646,
13.4950199999282));
#252363=CARTESIAN_POINT('Ctrl Pts',(7.64881939491286,-21.5440071676458,
13.4950199997916));
#252364=CARTESIAN_POINT('Ctrl Pts',(7.97267872196749,-21.4246324806315,
13.4950199996539));
#252365=CARTESIAN_POINT('Ctrl Pts',(8.29351671432128,-21.2977615534337,
13.4950199994676));
#252366=CARTESIAN_POINT('Ctrl Pts',(8.61133481365526,-21.1633939277888,
13.4950199994786));
#252367=CARTESIAN_POINT('Ctrl Pts',(8.92915291298924,-21.0290263021439,
13.4950199994896));
#252368=CARTESIAN_POINT('Ctrl Pts',(9.24395157672822,-20.8871617731737,
13.4950199998034));
#252369=CARTESIAN_POINT('Ctrl Pts',(9.55570853165874,-20.7377519326588,
13.4950199999568));
#252370=CARTESIAN_POINT('Ctrl Pts',(9.63330486306707,-20.700563811217,13.495019999995));
#252371=CARTESIAN_POINT('Ctrl Pts',(9.71014427760197,-20.6631891433173,
13.4950199999968));
#252372=CARTESIAN_POINT('Ctrl Pts',(9.78722322652496,-20.625144882125,13.4950199999985));
#252373=CARTESIAN_POINT('Ctrl Pts',(9.84253912659757,-20.5978423231273,
13.4950199999997));
#252374=CARTESIAN_POINT('Ctrl Pts',(9.89797794860734,-20.570193946072,13.4950199999997));
#252375=CARTESIAN_POINT('Ctrl Pts',(9.95390058320891,-20.5420064207831,
13.495019999998));
#252376=CARTESIAN_POINT('Ctrl Pts',(10.2761833491972,-20.379561398634,13.4950199999882));
#252377=CARTESIAN_POINT('Ctrl Pts',(10.5939355511319,-20.2095051714445,
13.4950199999629));
#252378=CARTESIAN_POINT('Ctrl Pts',(10.90713683871,-20.0319236556717,13.4950199999602));
#252379=CARTESIAN_POINT('Ctrl Pts',(11.2207192328314,-19.8541260568867,
13.4950199999575));
#252380=CARTESIAN_POINT('Ctrl Pts',(11.529740097965,-19.6687845996724,13.4950199999677));
#252381=CARTESIAN_POINT('Ctrl Pts',(11.8341568515439,-19.4759381915658,
13.4950199999743));
#252382=CARTESIAN_POINT('Ctrl Pts',(12.1380578896535,-19.2834184864893,
13.4950199999809));
#252383=CARTESIAN_POINT('Ctrl Pts',(12.4373708396345,-19.0834189467429,
13.4950199999853));
#252384=CARTESIAN_POINT('Ctrl Pts',(12.7320245092266,-18.8759351959384,
13.4950199999773));
#252385=CARTESIAN_POINT('Ctrl Pts',(12.8268709256656,-18.8091480072353,
13.4950199999747));
#252386=CARTESIAN_POINT('Ctrl Pts',(12.9212343251736,-18.7415850344556,
13.4950199999708));
#252387=CARTESIAN_POINT('Ctrl Pts',(13.0151115826724,-18.6732452583126,
13.4950199999637));
#252388=CARTESIAN_POINT('Ctrl Pts',(13.2927929019761,-18.4711017391479,
13.4950199999429));
#252389=CARTESIAN_POINT('Ctrl Pts',(13.5652698690313,-18.2628628280425,
13.4950199998634));
#252390=CARTESIAN_POINT('Ctrl Pts',(13.8325754381436,-18.048569848924,13.4950199997233));
#252391=CARTESIAN_POINT('Ctrl Pts',(14.1072049875391,-17.8284053963487,
13.4950199995794));
#252392=CARTESIAN_POINT('Ctrl Pts',(14.3763764304371,-17.6018504381027,
13.4950199993854));
#252393=CARTESIAN_POINT('Ctrl Pts',(14.6400912448046,-17.3689040211677,
13.495019999403));
#252394=CARTESIAN_POINT('Ctrl Pts',(14.9038060591722,-17.1359576042328,
13.4950199994206));
#252395=CARTESIAN_POINT('Ctrl Pts',(15.1620646508298,-16.8966193532088,
13.4950199997741));
#252396=CARTESIAN_POINT('Ctrl Pts',(15.4148276098564,-16.6508473678451,
13.4950199999501));
#252397=CARTESIAN_POINT('Ctrl Pts',(15.4759540403307,-16.5914115856651,
13.4950199999926));
#252398=CARTESIAN_POINT('Ctrl Pts',(15.537234188082,-16.531136187165,13.4950199999959));
#252399=CARTESIAN_POINT('Ctrl Pts',(15.5978564951783,-16.4708127468635,
13.4950199999981));
#252400=CARTESIAN_POINT('Ctrl Pts',(15.6437127398622,-16.4251825725738,
13.4950199999998));
#252401=CARTESIAN_POINT('Ctrl Pts',(15.6891933273651,-16.3795257073436,
13.4950199999997));
#252402=CARTESIAN_POINT('Ctrl Pts',(15.7339610546373,-16.3341987482059,
13.4950199999981));
#252403=CARTESIAN_POINT('Ctrl Pts',(15.9753305235729,-16.08981412736,13.495019999989));
#252404=CARTESIAN_POINT('Ctrl Pts',(16.210579158453,-15.8402434043866,13.4950199999464));
#252405=CARTESIAN_POINT('Ctrl Pts',(16.4397492903318,-15.5855259455994,
13.4950199999082));
#252406=CARTESIAN_POINT('Ctrl Pts',(16.6691575366602,-15.3305438279449,
13.4950199998699));
#252407=CARTESIAN_POINT('Ctrl Pts',(16.8924749711462,-15.0704039179604,
13.4950199998412));
#252408=CARTESIAN_POINT('Ctrl Pts',(17.1097071844124,-14.8051087233174,
13.4950199998555));
#252409=CARTESIAN_POINT('Ctrl Pts',(17.3266051219459,-14.5402217634581,
13.4950199998697));
#252410=CARTESIAN_POINT('Ctrl Pts',(17.5374368451441,-14.2701949897626,
13.4950199999356));
#252411=CARTESIAN_POINT('Ctrl Pts',(17.7421665390379,-13.994999605782,13.495019999978));
#252412=CARTESIAN_POINT('Ctrl Pts',(17.7891756311454,-13.9318105055247,
13.4950199999877));
#252413=CARTESIAN_POINT('Ctrl Pts',(17.8358628216921,-13.8683487827613,
13.4950199999954));
#252414=CARTESIAN_POINT('Ctrl Pts',(17.8822273437381,-13.8046138887406,
13.4950199999985));
#252415=CARTESIAN_POINT('Ctrl Pts',(17.912224888657,-13.763377825865,13.4950200000006));
#252416=CARTESIAN_POINT('Ctrl Pts',(17.9426241422174,-13.7212845274127,
13.49502));
#252417=CARTESIAN_POINT('Ctrl Pts',(17.972315012747,-13.6798710820269,13.4950199999999));
#252418=CARTESIAN_POINT('Ctrl Pts',(17.9856823689032,-13.6612260148984,
13.4950199999999));
#252419=CARTESIAN_POINT('Ctrl Pts',(17.9989067190506,-13.6427191711377,
13.4950199999998));
#252420=CARTESIAN_POINT('Ctrl Pts',(18.0118895586979,-13.624492819121,13.4950199999995));
#252421=CARTESIAN_POINT('Ctrl Pts',(18.2111719628307,-13.3447241901345,
13.4950199999947));
#252422=CARTESIAN_POINT('Ctrl Pts',(18.4035915186718,-13.0607966971341,
13.4950199999679));
#252423=CARTESIAN_POINT('Ctrl Pts',(18.589196651317,-12.772743087371,13.4950199999619));
#252424=CARTESIAN_POINT('Ctrl Pts',(18.7749800931787,-12.4844127470418,
13.495019999956));
#252425=CARTESIAN_POINT('Ctrl Pts',(18.9539362837412,-12.1919479566269,
13.495019999965));
#252426=CARTESIAN_POINT('Ctrl Pts',(19.126071695006,-11.89535066086,13.4950199999757));
#252427=CARTESIAN_POINT('Ctrl Pts',(19.2979205262751,-11.5992471557146,
13.4950199999863));
#252428=CARTESIAN_POINT('Ctrl Pts',(19.4629715018733,-11.2990244708702,
13.4950199999962));
#252429=CARTESIAN_POINT('Ctrl Pts',(19.6211853927027,-10.9946599578612,
13.4950199999989));
#252430=CARTESIAN_POINT('Ctrl Pts',(19.6611527887642,-10.9177725431421,
13.4950199999996));
#252431=CARTESIAN_POINT('Ctrl Pts',(19.7006836392211,-10.8406207132039,
13.4950199999999));
#252432=CARTESIAN_POINT('Ctrl Pts',(19.7397768230527,-10.7632039042876,
13.49502));
#252433=CARTESIAN_POINT('Ctrl Pts',(19.7544655527266,-10.7341155961241,
13.49502));
#252434=CARTESIAN_POINT('Ctrl Pts',(19.7695832399293,-10.7040087711337,
13.4950200000001));
#252435=CARTESIAN_POINT('Ctrl Pts',(19.7837996508792,-10.6755444842214,
13.4950199999999));
#252436=CARTESIAN_POINT('Ctrl Pts',(19.7853097917067,-10.6725208601898,
13.4950199999999));
#252437=CARTESIAN_POINT('Ctrl Pts',(19.7868098061361,-10.6695157919035,
13.4950199999999));
#252438=CARTESIAN_POINT('Ctrl Pts',(19.7882981300536,-10.6665324840633,
13.4950199999999));
#252439=CARTESIAN_POINT('Ctrl Pts',(19.9416371566169,-10.3591682639664,
13.4950199999976));
#252440=CARTESIAN_POINT('Ctrl Pts',(20.0875529748702,-10.0487553168181,
13.4950199999752));
#252441=CARTESIAN_POINT('Ctrl Pts',(20.2260980536036,-9.73531833214833,
13.4950199999739));
#252442=CARTESIAN_POINT('Ctrl Pts',(20.3647716425008,-9.42159061294923,
13.4950199999726));
#252443=CARTESIAN_POINT('Ctrl Pts',(20.4960610179938,-9.10483280494573,
13.4950199999835));
#252444=CARTESIAN_POINT('Ctrl Pts',(20.6199724246914,-8.78504567570615,
13.4950199999906));
#252445=CARTESIAN_POINT('Ctrl Pts',(20.7436734174729,-8.46580157687813,
13.4950199999977));
#252446=CARTESIAN_POINT('Ctrl Pts',(20.8600216406738,-8.14353798279996,
13.4950199999998));
#252447=CARTESIAN_POINT('Ctrl Pts',(20.9689743785169,-7.81823845579683,
13.49502));
#252448=CARTESIAN_POINT('Ctrl Pts',(20.9945295438414,-7.74193855404947,
13.49502));
#252449=CARTESIAN_POINT('Ctrl Pts',(21.0196776283355,-7.66547157270255,
13.49502));
#252450=CARTESIAN_POINT('Ctrl Pts',(21.0444176757203,-7.58883720430178,
13.49502));
#252451=CARTESIAN_POINT('',(-21.0444176757203,-7.58883720430178,13.49502));
#252452=CARTESIAN_POINT('Ctrl Pts',(-21.0444176757203,-7.58883720430178,
13.49502));
#252453=CARTESIAN_POINT('Ctrl Pts',(-20.9388759430732,-7.91576155879252,
13.49502));
#252454=CARTESIAN_POINT('Ctrl Pts',(-20.8259004447476,-8.23967071404708,
13.49502));
#252455=CARTESIAN_POINT('Ctrl Pts',(-20.7055434128628,-8.56058316191154,
13.4950199999999));
#252456=CARTESIAN_POINT('Ctrl Pts',(-20.5850720137627,-8.88180055135235,
13.4950199999998));
#252457=CARTESIAN_POINT('Ctrl Pts',(-20.4572048831698,-9.20001599197347,
13.4950199999996));
#252458=CARTESIAN_POINT('Ctrl Pts',(-20.3219446388675,-9.51523226452061,
13.4950199999995));
#252459=CARTESIAN_POINT('Ctrl Pts',(-20.186899697157,-9.82994678667675,
13.4950199999995));
#252460=CARTESIAN_POINT('Ctrl Pts',(-20.0444849560559,-10.1416721184928,
13.4950199999998));
#252461=CARTESIAN_POINT('Ctrl Pts',(-19.8946562131448,-10.4503886373329,
13.49502));
#252462=CARTESIAN_POINT('Ctrl Pts',(-19.8747615064884,-10.4913809360266,
13.49502));
#252463=CARTESIAN_POINT('Ctrl Pts',(-19.8547360161921,-10.5323201474319,
13.49502));
#252464=CARTESIAN_POINT('Ctrl Pts',(-19.834579579657,-10.5732061894591,
13.49502));
#252465=CARTESIAN_POINT('Ctrl Pts',(-19.8205529428976,-10.6016583247879,
13.49502));
#252466=CARTESIAN_POINT('Ctrl Pts',(-19.8069506067924,-10.629105328186,
13.4950200000001));
#252467=CARTESIAN_POINT('Ctrl Pts',(-19.7924364585238,-10.6582321285865,
13.4950199999999));
#252468=CARTESIAN_POINT('Ctrl Pts',(-19.7910655752857,-10.6609831989016,
13.4950199999999));
#252469=CARTESIAN_POINT('Ctrl Pts',(-19.7896865233151,-10.6637492377212,
13.4950199999999));
#252470=CARTESIAN_POINT('Ctrl Pts',(-19.7882981548459,-10.6665324964311,
13.4950199999999));
#252471=CARTESIAN_POINT('Ctrl Pts',(-19.6349745444139,-10.9738999450867,
13.4950199999975));
#252472=CARTESIAN_POINT('Ctrl Pts',(-19.4747577818841,-11.2771647636067,
13.4950199999598));
#252473=CARTESIAN_POINT('Ctrl Pts',(-19.3076970034058,-11.5763533041113,
13.4950199999283));
#252474=CARTESIAN_POINT('Ctrl Pts',(-19.1404717666453,-11.8758363723553,
13.4950199998969));
#252475=CARTESIAN_POINT('Ctrl Pts',(-18.9663888021432,-12.1712355595752,
13.4950199998761));
#252476=CARTESIAN_POINT('Ctrl Pts',(-18.785450568033,-12.462554207253,13.4950199998912));
#252477=CARTESIAN_POINT('Ctrl Pts',(-18.604794010316,-12.7534193433423,
13.4950199999062));
#252478=CARTESIAN_POINT('Ctrl Pts',(-18.4173032430297,-13.040217036433,
13.4950199999635));
#252479=CARTESIAN_POINT('Ctrl Pts',(-18.2229378157112,-13.3229214194665,
13.4950199999904));
#252480=CARTESIAN_POINT('Ctrl Pts',(-18.194277559392,-13.364607742966,13.4950199999944));
#252481=CARTESIAN_POINT('Ctrl Pts',(-18.1654677545326,-13.4062050070036,
13.4950199999974));
#252482=CARTESIAN_POINT('Ctrl Pts',(-18.1365081979831,-13.4477130666601,
13.4950199999989));
#252483=CARTESIAN_POINT('Ctrl Pts',(-18.1076570839314,-13.4890656944592,
13.4950200000004));
#252484=CARTESIAN_POINT('Ctrl Pts',(-18.0791774315415,-13.529593975531,
13.49502));
#252485=CARTESIAN_POINT('Ctrl Pts',(-18.049980751471,-13.5708444318834,
13.4950199999999));
#252486=CARTESIAN_POINT('Ctrl Pts',(-18.0374458974046,-13.5885542690738,
13.4950199999999));
#252487=CARTESIAN_POINT('Ctrl Pts',(-18.0247783568535,-13.606396849107,
13.4950199999998));
#252488=CARTESIAN_POINT('Ctrl Pts',(-18.0118895841202,-13.6244928372287,
13.4950199999995));
#252489=CARTESIAN_POINT('Ctrl Pts',(-17.8126251287757,-13.9042624701953,
13.4950199999946));
#252490=CARTESIAN_POINT('Ctrl Pts',(-17.6072048366029,-14.1788971277613,
13.4950199999283));
#252491=CARTESIAN_POINT('Ctrl Pts',(-17.3956699812372,-14.448428824285,
13.4950199997916));
#252492=CARTESIAN_POINT('Ctrl Pts',(-17.1825724647993,-14.7199516191039,
13.4950199996539));
#252493=CARTESIAN_POINT('Ctrl Pts',(-16.9632694500595,-14.9862962027366,
13.4950199994676));
#252494=CARTESIAN_POINT('Ctrl Pts',(-16.7377600580037,-15.2474638063548,
13.4950199994786));
#252495=CARTESIAN_POINT('Ctrl Pts',(-16.5122506659478,-15.508631409973,
13.4950199994896));
#252496=CARTESIAN_POINT('Ctrl Pts',(-16.280534561076,-15.7646224059374,
13.4950199998034));
#252497=CARTESIAN_POINT('Ctrl Pts',(-16.0425725190257,-16.0154007262406,
13.4950199999568));
#252498=CARTESIAN_POINT('Ctrl Pts',(-15.983343747424,-16.0778194705409,
13.495019999995));
#252499=CARTESIAN_POINT('Ctrl Pts',(-15.9241699907527,-16.1394605927661,
13.4950199999968));
#252500=CARTESIAN_POINT('Ctrl Pts',(-15.864285433565,-16.2011239529428,
13.4950199999985));
#252501=CARTESIAN_POINT('Ctrl Pts',(-15.8213091316427,-16.2453768172695,
13.4950199999997));
#252502=CARTESIAN_POINT('Ctrl Pts',(-15.7779659718625,-16.2896404167532,
13.4950199999997));
#252503=CARTESIAN_POINT('Ctrl Pts',(-15.7339611010559,-16.3341987940498,
13.495019999998));
#252504=CARTESIAN_POINT('Ctrl Pts',(-15.4803605413728,-16.5909892177888,
13.4950199999882));
#252505=CARTESIAN_POINT('Ctrl Pts',(-15.2209087433641,-16.841129869967,
13.495019999963));
#252506=CARTESIAN_POINT('Ctrl Pts',(-14.9556937204594,-17.0846277796773,
13.4950199999602));
#252507=CARTESIAN_POINT('Ctrl Pts',(-14.6901559811948,-17.3284219801415,
13.4950199999575));
#252508=CARTESIAN_POINT('Ctrl Pts',(-14.4188406062749,-17.5655576318233,
13.4950199999677));
#252509=CARTESIAN_POINT('Ctrl Pts',(-14.1417977038136,-17.7960061646703,
13.4950199999743));
#252510=CARTESIAN_POINT('Ctrl Pts',(-13.8652241425082,-18.0260642923497,
13.4950199999809));
#252511=CARTESIAN_POINT('Ctrl Pts',(-13.582942032517,-18.2494582659027,
13.4950199999853));
#252512=CARTESIAN_POINT('Ctrl Pts',(-13.2949690807591,-18.4661189915149,
13.4950199999773));
#252513=CARTESIAN_POINT('Ctrl Pts',(-13.2022731252001,-18.5358601698795,
13.4950199999748));
#252514=CARTESIAN_POINT('Ctrl Pts',(-13.108987295807,-18.6049033545089,
13.4950199999708));
#252515=CARTESIAN_POINT('Ctrl Pts',(-13.0151115826724,-18.6732452583126,
13.4950199999637));
#252516=CARTESIAN_POINT('Ctrl Pts',(-12.7374348402588,-18.8753950645286,
13.495019999943));
#252517=CARTESIAN_POINT('Ctrl Pts',(-12.4555563667605,-19.070719583855,
13.4950199998634));
#252518=CARTESIAN_POINT('Ctrl Pts',(-12.1695053634124,-19.2592628724052,
13.4950199997233));
#252519=CARTESIAN_POINT('Ctrl Pts',(-11.8756167683557,-19.452972111425,
13.4950199995794));
#252520=CARTESIAN_POINT('Ctrl Pts',(-11.5773235588832,-19.6395239164686,
13.4950199993854));
#252521=CARTESIAN_POINT('Ctrl Pts',(-11.2746243740054,-19.8189194012407,
13.495019999403));
#252522=CARTESIAN_POINT('Ctrl Pts',(-10.9719251891277,-19.9983148860128,
13.4950199994206));
#252523=CARTESIAN_POINT('Ctrl Pts',(-10.6648195469234,-20.1705543213776,
13.4950199997741));
#252524=CARTESIAN_POINT('Ctrl Pts',(-10.3532796809983,-20.3355873307509,
13.4950199999501));
#252525=CARTESIAN_POINT('Ctrl Pts',(-10.2779390533579,-20.3754977623441,
13.4950199999927));
#252526=CARTESIAN_POINT('Ctrl Pts',(-10.201752189425,-20.4152965305917,
13.4950199999959));
#252527=CARTESIAN_POINT('Ctrl Pts',(-10.1257217086417,-20.4544545128734,
13.4950199999981));
#252528=CARTESIAN_POINT('Ctrl Pts',(-10.0682103322623,-20.4840745998972,
13.4950199999998));
#252529=CARTESIAN_POINT('Ctrl Pts',(-10.0107889650244,-20.5133289970561,
13.4950199999997));
#252530=CARTESIAN_POINT('Ctrl Pts',(-9.95390055384239,-20.5420063625245,
13.4950199999981));
#252531=CARTESIAN_POINT('Ctrl Pts',(-9.64718126174435,-20.6966231122794,
13.495019999989));
#252532=CARTESIAN_POINT('Ctrl Pts',(-9.33740711510382,-20.8438217673643,
13.4950199999464));
#252533=CARTESIAN_POINT('Ctrl Pts',(-9.02460257149346,-20.983654705751,
13.4950199999082));
#252534=CARTESIAN_POINT('Ctrl Pts',(-8.71147301483808,-21.1236329346395,
13.4950199998699));
#252535=CARTESIAN_POINT('Ctrl Pts',(-8.39530632092274,-21.2562303364818,
13.4950199998412));
#252536=CARTESIAN_POINT('Ctrl Pts',(-8.07610315859548,-21.3814530019365,
13.4950199998555));
#252537=CARTESIAN_POINT('Ctrl Pts',(-7.75739118432736,-21.5064829754468,
13.4950199998697));
#252538=CARTESIAN_POINT('Ctrl Pts',(-7.43565162499066,-21.6241610531955,
13.4950199999356));
#252539=CARTESIAN_POINT('Ctrl Pts',(-7.11086807983489,-21.734444305439,
13.495019999978));
#252540=CARTESIAN_POINT('Ctrl Pts',(-7.03629277376079,-21.7597670393446,
13.4950199999877));
#252541=CARTESIAN_POINT('Ctrl Pts',(-6.96155692406779,-21.7846996842964,
13.4950199999954));
#252542=CARTESIAN_POINT('Ctrl Pts',(-6.88666024416225,-21.8092413418575,
13.4950199999985));
#252543=CARTESIAN_POINT('Ctrl Pts',(-6.83820257821921,-21.8251196350647,
13.4950200000006));
#252544=CARTESIAN_POINT('Ctrl Pts',(-6.78880572099506,-21.841116850108,
13.49502));
#252545=CARTESIAN_POINT('Ctrl Pts',(-6.7402734674061,-21.8566488047248,
13.4950199999999));
#252546=CARTESIAN_POINT('Ctrl Pts',(-6.71842338666828,-21.8636415659773,
13.4950199999999));
#252547=CARTESIAN_POINT('Ctrl Pts',(-6.69674877888393,-21.8705407021242,
13.4950199999998));
#252548=CARTESIAN_POINT('Ctrl Pts',(-6.67541529465168,-21.877296180129,
13.4950199999995));
#252549=CARTESIAN_POINT('Ctrl Pts',(-6.34795318741495,-21.9809905902293,
13.4950199999947));
#252550=CARTESIAN_POINT('Ctrl Pts',(-6.01864174646393,-22.0768763639969,
13.4950199999679));
#252551=CARTESIAN_POINT('Ctrl Pts',(-5.68749725820618,-22.1650096452233,
13.4950199999619));
#252552=CARTESIAN_POINT('Ctrl Pts',(-5.35603464235463,-22.2532275953169,
13.495019999956));
#252553=CARTESIAN_POINT('Ctrl Pts',(-5.02273498992975,-22.3336782849899,
13.495019999965));
#252554=CARTESIAN_POINT('Ctrl Pts',(-4.68759816328927,-22.4063684707091,
13.4950199999757));
#252555=CARTESIAN_POINT('Ctrl Pts',(-4.35301928989037,-22.4789376380218,
13.4950199999863));
#252556=CARTESIAN_POINT('Ctrl Pts',(-4.01660888089307,-22.5437722102924,
13.4950199999962));
#252557=CARTESIAN_POINT('Ctrl Pts',(-3.67835743509285,-22.6008278975418,
13.4950199999989));
#252558=CARTESIAN_POINT('Ctrl Pts',(-3.59290963129746,-22.6152410899465,
13.4950199999996));
#252559=CARTESIAN_POINT('Ctrl Pts',(-3.50734431515871,-22.6291576151367,
13.4950199999999));
#252560=CARTESIAN_POINT('Ctrl Pts',(-3.42166129458132,-22.6425762331077,
13.49502));
#252561=CARTESIAN_POINT('Ctrl Pts',(-3.38949968934419,-22.6476129870772,
13.49502));
#252562=CARTESIAN_POINT('Ctrl Pts',(-3.35623483241442,-22.6527455378214,
13.4950200000001));
#252563=CARTESIAN_POINT('Ctrl Pts',(-3.32481085160008,-22.6575250127011,
13.4950199999999));
#252564=CARTESIAN_POINT('Ctrl Pts',(-3.32143757715506,-22.6580380756567,
13.4950199999999));
#252565=CARTESIAN_POINT('Ctrl Pts',(-3.31808552333736,-22.6585471189648,
13.4950199999999));
#252566=CARTESIAN_POINT('Ctrl Pts',(-3.31475833726557,-22.6590516219823,
13.4950199999999));
#252567=CARTESIAN_POINT('Ctrl Pts',(-2.95362623271369,-22.7138102776479,
13.4950199999974));
#252568=CARTESIAN_POINT('Ctrl Pts',(-2.5916997656301,-22.7595352386881,
13.4950199999736));
#252569=CARTESIAN_POINT('Ctrl Pts',(-2.22905932181849,-22.7962761509256,
13.4950199999738));
#252570=CARTESIAN_POINT('Ctrl Pts',(-1.8589366766678,-22.8337751223026,
13.495019999974));
#252571=CARTESIAN_POINT('Ctrl Pts',(-1.48806974554013,-22.8619157434952,
13.495019999987));
#252572=CARTESIAN_POINT('Ctrl Pts',(-1.11653480454068,-22.8806957048741,
13.4950199999935));
#252573=CARTESIAN_POINT('Ctrl Pts',(-0.744999863541225,-22.899475666253,
13.49502));
#252574=CARTESIAN_POINT('Ctrl Pts',(-0.372796318268163,-22.9088950000007,
13.49502));
#252575=CARTESIAN_POINT('Ctrl Pts',(-2.71793940162251E-15,-22.9088950000007,
13.49502));
#252576=CARTESIAN_POINT('',(-23.4615797920988,-8.36917514593004,10.95502));
#252577=CARTESIAN_POINT('Origin',(-21.0444176757203,-7.58883720430177,10.95502));
#252578=CARTESIAN_POINT('',(23.4615797920988,-8.36917514593003,10.95502));
#252579=CARTESIAN_POINT('Origin',(0.,-0.795020000000708,10.95502));
#252580=CARTESIAN_POINT('Origin',(21.0444176757203,-7.58883720430178,10.95502));
#252581=CARTESIAN_POINT('Origin',(8.65973959207622E-14,-0.795020000000835,
10.9550199999999));
#252582=CARTESIAN_POINT('',(3.80639164202076E-16,21.3188549999993,13.49502));
#252583=CARTESIAN_POINT('',(-21.0444176757203,5.99879720430036,13.49502));
#252584=CARTESIAN_POINT('Ctrl Pts',(-4.30987342749653E-15,21.3188549999993,
13.49502));
#252585=CARTESIAN_POINT('Ctrl Pts',(-0.343481575348172,21.3188631623379,
13.49502));
#252586=CARTESIAN_POINT('Ctrl Pts',(-0.686394389142499,21.3108683334228,
13.4950199999735));
#252587=CARTESIAN_POINT('Ctrl Pts',(-1.02873975919972,21.2949259159803,
13.4950199999697));
#252588=CARTESIAN_POINT('Ctrl Pts',(-1.37138566908976,21.2789695029302,
13.4950199999659));
#252589=CARTESIAN_POINT('Ctrl Pts',(-1.7134636231062,21.2550515290344,13.4950199999764));
#252590=CARTESIAN_POINT('Ctrl Pts',(-2.05497545012782,21.2231753538899,
13.4950199999852));
#252591=CARTESIAN_POINT('Ctrl Pts',(-2.39590944582794,21.1913531126094,
13.4950199999941));
#252592=CARTESIAN_POINT('Ctrl Pts',(-2.73627970750538,21.1515995210813,
13.4950199999992));
#252593=CARTESIAN_POINT('Ctrl Pts',(-3.07608134531595,21.1038664791937,
13.4950199999999));
#252594=CARTESIAN_POINT('Ctrl Pts',(-3.12130133856543,21.0975142795814,
13.4950199999999));
#252595=CARTESIAN_POINT('Ctrl Pts',(-3.1665112457864,21.0910206927619,13.49502));
#252596=CARTESIAN_POINT('Ctrl Pts',(-3.21171103938709,21.0843855374725,
13.49502));
#252597=CARTESIAN_POINT('Ctrl Pts',(-3.24313324854253,21.0797728784165,
13.49502));
#252598=CARTESIAN_POINT('Ctrl Pts',(-3.27347105512399,21.0752547211051,
13.4950200000001));
#252599=CARTESIAN_POINT('Ctrl Pts',(-3.30568663611457,21.0703848763353,
13.4950199999999));
#252600=CARTESIAN_POINT('Ctrl Pts',(-3.30869338483182,21.0699303633617,
13.4950199999999));
#252601=CARTESIAN_POINT('Ctrl Pts',(-3.31171648503647,21.069472749791,13.4950199999999));
#252602=CARTESIAN_POINT('Ctrl Pts',(-3.31475834143683,21.0690116494944,
13.4950199999999));
#252603=CARTESIAN_POINT('Ctrl Pts',(-3.65436510651746,21.0175323028461,
13.4950199999975));
#252604=CARTESIAN_POINT('Ctrl Pts',(-3.99218536213347,20.9582327577477,
13.4950199999598));
#252605=CARTESIAN_POINT('Ctrl Pts',(-4.32822909038927,20.8911678699466,
13.4950199999283));
#252606=CARTESIAN_POINT('Ctrl Pts',(-4.6646036274504,20.8240369620013,13.4950199998969));
#252607=CARTESIAN_POINT('Ctrl Pts',(-4.9991986143668,20.7491253268867,13.4950199998761));
#252608=CARTESIAN_POINT('Ctrl Pts',(-5.33201647583492,20.6664363304266,
13.4950199998912));
#252609=CARTESIAN_POINT('Ctrl Pts',(-5.66431622164121,20.5838760604234,
13.4950199999062));
#252610=CARTESIAN_POINT('Ctrl Pts',(-5.99484483511793,20.4935624941364,
13.4950199999635));
#252611=CARTESIAN_POINT('Ctrl Pts',(-6.32359012735007,20.3954491904736,
13.4950199999904));
#252612=CARTESIAN_POINT('Ctrl Pts',(-6.37206543731906,20.3809818416795,
13.4950199999944));
#252613=CARTESIAN_POINT('Ctrl Pts',(-6.42050193911562,20.3663448159002,
13.4950199999974));
#252614=CARTESIAN_POINT('Ctrl Pts',(-6.46889955724079,20.3515378752881,
13.4950199999989));
#252615=CARTESIAN_POINT('Ctrl Pts',(-6.51711594469256,20.3367863810373,
13.4950200000004));
#252616=CARTESIAN_POINT('Ctrl Pts',(-6.56443373162716,20.3221351285313,
13.49502));
#252617=CARTESIAN_POINT('Ctrl Pts',(-6.61265905345708,20.3070233912325,
13.4950199999999));
#252618=CARTESIAN_POINT('Ctrl Pts',(-6.63336337231725,20.30053555008,13.4950199999999));
#252619=CARTESIAN_POINT('Ctrl Pts',(-6.65423477829265,20.2939622205538,
13.4950199999998));
#252620=CARTESIAN_POINT('Ctrl Pts',(-6.67541530407339,20.2872562098832,
13.4950199999995));
#252621=CARTESIAN_POINT('Ctrl Pts',(-7.00287285252611,20.1835791889804,
13.4950199999946));
#252622=CARTESIAN_POINT('Ctrl Pts',(-7.32733495413694,20.0724664705561,
13.4950199999283));
#252623=CARTESIAN_POINT('Ctrl Pts',(-7.64881939493366,19.9539671676362,
13.4950199997916));
#252624=CARTESIAN_POINT('Ctrl Pts',(-7.97267872199495,19.8345924806194,
13.4950199996539));
#252625=CARTESIAN_POINT('Ctrl Pts',(-8.29351671435158,19.7077215534207,
13.4950199994676));
#252626=CARTESIAN_POINT('Ctrl Pts',(-8.61133481368456,19.5733539277762,
13.4950199994786));
#252627=CARTESIAN_POINT('Ctrl Pts',(-8.92915291301754,19.4389863021317,
13.4950199994896));
#252628=CARTESIAN_POINT('Ctrl Pts',(-9.24395157675167,19.2971217731634,
13.4950199998034));
#252629=CARTESIAN_POINT('Ctrl Pts',(-9.55570853167345,19.1477119326517,
13.4950199999568));
#252630=CARTESIAN_POINT('Ctrl Pts',(-9.63330486299895,19.1105238112494,
13.495019999995));
#252631=CARTESIAN_POINT('Ctrl Pts',(-9.71014427744988,19.0731491433906,
13.4950199999968));
#252632=CARTESIAN_POINT('Ctrl Pts',(-9.78722322628893,19.0351048822404,
13.4950199999985));
#252633=CARTESIAN_POINT('Ctrl Pts',(-9.84253912643845,19.0078023232052,
13.4950199999997));
#252634=CARTESIAN_POINT('Ctrl Pts',(-9.89797794852579,18.9801539461114,
13.4950199999997));
#252635=CARTESIAN_POINT('Ctrl Pts',(-9.95390058320866,18.9519664207812,
13.495019999998));
#252636=CARTESIAN_POINT('Ctrl Pts',(-10.2761833486782,18.7895213988922,
13.4950199999882));
#252637=CARTESIAN_POINT('Ctrl Pts',(-10.5939355501062,18.6194651719894,
13.495019999963));
#252638=CARTESIAN_POINT('Ctrl Pts',(-10.9071368371913,18.4418836565288,
13.4950199999602));
#252639=CARTESIAN_POINT('Ctrl Pts',(-11.2207192308194,18.2640860580562,
13.4950199999575));
#252640=CARTESIAN_POINT('Ctrl Pts',(-11.5297400954734,18.0787446011798,
13.4950199999677));
#252641=CARTESIAN_POINT('Ctrl Pts',(-11.834156848588,17.8858981934354,13.4950199999743));
#252642=CARTESIAN_POINT('Ctrl Pts',(-12.1380578862299,17.6933784887235,
13.4950199999809));
#252643=CARTESIAN_POINT('Ctrl Pts',(-12.4373708357584,17.493378949366,13.4950199999853));
#252644=CARTESIAN_POINT('Ctrl Pts',(-12.7320245049153,17.2858951989737,
13.4950199999773));
#252645=CARTESIAN_POINT('Ctrl Pts',(-12.8268709228061,17.2191080092823,
13.4950199999748));
#252646=CARTESIAN_POINT('Ctrl Pts',(-12.9212343237514,17.1515450354907,
13.4950199999708));
#252647=CARTESIAN_POINT('Ctrl Pts',(-13.015111582673,17.083205258312,13.4950199999637));
#252648=CARTESIAN_POINT('Ctrl Pts',(-13.2927929019712,16.8810617391518,
13.495019999943));
#252649=CARTESIAN_POINT('Ctrl Pts',(-13.5652698690206,16.6728228280514,
13.4950199998634));
#252650=CARTESIAN_POINT('Ctrl Pts',(-13.832575438127,16.4585298489384,13.4950199997233));
#252651=CARTESIAN_POINT('Ctrl Pts',(-14.1072049875268,16.2383653963604,
13.4950199995794));
#252652=CARTESIAN_POINT('Ctrl Pts',(-14.3763764304286,16.0118104381116,
13.4950199993854));
#252653=CARTESIAN_POINT('Ctrl Pts',(-14.6400912447993,15.7788640211739,
13.495019999403));
#252654=CARTESIAN_POINT('Ctrl Pts',(-14.90380605917,15.5459176042362,13.4950199994206));
#252655=CARTESIAN_POINT('Ctrl Pts',(-15.1620646508301,15.3065793532095,
13.4950199997741));
#252656=CARTESIAN_POINT('Ctrl Pts',(-15.4148276098585,15.0608073678431,
13.4950199999501));
#252657=CARTESIAN_POINT('Ctrl Pts',(-15.4759540403565,15.0013715856398,
13.4950199999927));
#252658=CARTESIAN_POINT('Ctrl Pts',(-15.5372341881308,14.9410961871163,
13.4950199999959));
#252659=CARTESIAN_POINT('Ctrl Pts',(-15.5978564952498,14.8807727467912,
13.4950199999981));
#252660=CARTESIAN_POINT('Ctrl Pts',(-15.6437127399089,14.8351425725255,
13.4950199999998));
#252661=CARTESIAN_POINT('Ctrl Pts',(-15.6891933273876,14.7894857073191,
13.4950199999997));
#252662=CARTESIAN_POINT('Ctrl Pts',(-15.733961054637,14.7441587482042,13.4950199999981));
#252663=CARTESIAN_POINT('Ctrl Pts',(-15.9753305235768,14.4997741273529,
13.495019999989));
#252664=CARTESIAN_POINT('Ctrl Pts',(-16.21057915846,14.2502034043754,13.4950199999464));
#252665=CARTESIAN_POINT('Ctrl Pts',(-16.4397492903409,13.9954859455856,
13.4950199999082));
#252666=CARTESIAN_POINT('Ctrl Pts',(-16.6691575366744,13.7405038279251,
13.4950199998699));
#252667=CARTESIAN_POINT('Ctrl Pts',(-16.8924749711643,13.4803639179357,
13.4950199998412));
#252668=CARTESIAN_POINT('Ctrl Pts',(-17.1097071844332,13.215068723289,13.4950199998555));
#252669=CARTESIAN_POINT('Ctrl Pts',(-17.3266051219735,12.9501817634209,
13.4950199998697));
#252670=CARTESIAN_POINT('Ctrl Pts',(-17.5374368451772,12.6801549897177,
13.4950199999356));
#252671=CARTESIAN_POINT('Ctrl Pts',(-17.7421665390751,12.4049596057304,
13.495019999978));
#252672=CARTESIAN_POINT('Ctrl Pts',(-17.7891756311708,12.3417705054887,
13.4950199999877));
#252673=CARTESIAN_POINT('Ctrl Pts',(-17.8358628217057,12.278308782741,13.4950199999954));
#252674=CARTESIAN_POINT('Ctrl Pts',(-17.8822273437402,12.2145738887363,
13.4950199999985));
#252675=CARTESIAN_POINT('Ctrl Pts',(-17.9122248886624,12.1733378258562,
13.4950200000006));
#252676=CARTESIAN_POINT('Ctrl Pts',(-17.9426241422258,12.1312445273996,
13.49502));
#252677=CARTESIAN_POINT('Ctrl Pts',(-17.9723150127585,12.0898310820095,
13.4950199999999));
#252678=CARTESIAN_POINT('Ctrl Pts',(-17.9856823689107,12.0711860148865,
13.4950199999999));
#252679=CARTESIAN_POINT('Ctrl Pts',(-17.9989067190542,12.0526791711312,
13.4950199999998));
#252680=CARTESIAN_POINT('Ctrl Pts',(-18.0118895586979,12.0344528191196,
13.4950199999995));
#252681=CARTESIAN_POINT('Ctrl Pts',(-18.2111719628306,11.7546841901332,
13.4950199999947));
#252682=CARTESIAN_POINT('Ctrl Pts',(-18.4035915186718,11.4707566971326,
13.4950199999679));
#252683=CARTESIAN_POINT('Ctrl Pts',(-18.5891966513173,11.1827030873688,
13.4950199999619));
#252684=CARTESIAN_POINT('Ctrl Pts',(-18.7749800931787,10.8943727470399,
13.495019999956));
#252685=CARTESIAN_POINT('Ctrl Pts',(-18.9539362837412,10.6019079566248,
13.495019999965));
#252686=CARTESIAN_POINT('Ctrl Pts',(-19.1260716950063,10.3053106608573,
13.4950199999757));
#252687=CARTESIAN_POINT('Ctrl Pts',(-19.2979205262798,10.0092071557042,
13.4950199999863));
#252688=CARTESIAN_POINT('Ctrl Pts',(-19.4629715018824,9.7089844708515,13.4950199999962));
#252689=CARTESIAN_POINT('Ctrl Pts',(-19.6211853927161,9.40461995783349,
13.4950199999989));
#252690=CARTESIAN_POINT('Ctrl Pts',(-19.6611527887729,9.32773254312326,
13.4950199999996));
#252691=CARTESIAN_POINT('Ctrl Pts',(-19.7006836392253,9.25058071319399,
13.4950199999999));
#252692=CARTESIAN_POINT('Ctrl Pts',(-19.7397768230524,9.17316390428661,
13.49502));
#252693=CARTESIAN_POINT('Ctrl Pts',(-19.7544655527254,9.14407559612481,
13.49502));
#252694=CARTESIAN_POINT('Ctrl Pts',(-19.7695832399274,9.11396877113608,
13.4950200000001));
#252695=CARTESIAN_POINT('Ctrl Pts',(-19.7837996508765,9.08550448422539,
13.4950199999999));
#252696=CARTESIAN_POINT('Ctrl Pts',(-19.7853097917049,9.08248086019193,
13.4950199999999));
#252697=CARTESIAN_POINT('Ctrl Pts',(-19.7868098061352,9.07947579190381,
13.4950199999999));
#252698=CARTESIAN_POINT('Ctrl Pts',(-19.7882981300536,9.07649248406187,
13.4950199999999));
#252699=CARTESIAN_POINT('Ctrl Pts',(-19.9416371566163,8.76912826396678,
13.4950199999976));
#252700=CARTESIAN_POINT('Ctrl Pts',(-20.0875529748691,8.45871531681975,
13.4950199999752));
#252701=CARTESIAN_POINT('Ctrl Pts',(-20.2260980536023,8.14527833215081,
13.4950199999739));
#252702=CARTESIAN_POINT('Ctrl Pts',(-20.3647716424989,7.83155061295333,
13.4950199999726));
#252703=CARTESIAN_POINT('Ctrl Pts',(-20.4960610179915,7.51479280495096,
13.4950199999835));
#252704=CARTESIAN_POINT('Ctrl Pts',(-20.6199724246888,7.19500567571201,
13.4950199999906));
#252705=CARTESIAN_POINT('Ctrl Pts',(-20.7436734174714,6.87576157688138,
13.4950199999977));
#252706=CARTESIAN_POINT('Ctrl Pts',(-20.8600216406734,6.55349798280004,
13.4950199999998));
#252707=CARTESIAN_POINT('Ctrl Pts',(-20.9689743785177,6.22819845579319,
13.49502));
#252708=CARTESIAN_POINT('Ctrl Pts',(-20.9945295438419,6.15189855404659,
13.49502));
#252709=CARTESIAN_POINT('Ctrl Pts',(-21.0196776283358,6.07543157270041,
13.49502));
#252710=CARTESIAN_POINT('Ctrl Pts',(-21.0444176757203,5.99879720430036,
13.49502));
#252711=CARTESIAN_POINT('',(21.0444176757203,5.99879720430036,13.49502));
#252712=CARTESIAN_POINT('Ctrl Pts',(21.0444176757203,5.99879720430036,13.49502));
#252713=CARTESIAN_POINT('Ctrl Pts',(20.9388759430724,6.32572155879372,13.49502));
#252714=CARTESIAN_POINT('Ctrl Pts',(20.82590044475,6.64963071404241,13.49502));
#252715=CARTESIAN_POINT('Ctrl Pts',(20.7055434128724,6.97054316189266,13.4950199999999));
#252716=CARTESIAN_POINT('Ctrl Pts',(20.5850720137741,7.29176055133379,13.4950199999998));
#252717=CARTESIAN_POINT('Ctrl Pts',(20.4572048831863,7.60997599194658,13.4950199999996));
#252718=CARTESIAN_POINT('Ctrl Pts',(20.3219446388924,7.92519226447674,13.4950199999995));
#252719=CARTESIAN_POINT('Ctrl Pts',(20.1868996971847,8.23990678662923,13.4950199999995));
#252720=CARTESIAN_POINT('Ctrl Pts',(20.0444849560889,8.55163211843274,13.4950199999998));
#252721=CARTESIAN_POINT('Ctrl Pts',(19.8946562131859,8.86034863725135,13.49502));
#252722=CARTESIAN_POINT('Ctrl Pts',(19.8747615065148,8.90134093597465,13.49502));
#252723=CARTESIAN_POINT('Ctrl Pts',(19.8547360162036,8.94228014740938,13.49502));
#252724=CARTESIAN_POINT('Ctrl Pts',(19.8345795796535,8.98316618946574,13.49502));
#252725=CARTESIAN_POINT('Ctrl Pts',(19.8205529429109,9.01161832475951,13.49502));
#252726=CARTESIAN_POINT('Ctrl Pts',(19.8069506068241,9.03906532812046,13.4950200000001));
#252727=CARTESIAN_POINT('Ctrl Pts',(19.7924364585735,9.06819212848465,13.4950199999999));
#252728=CARTESIAN_POINT('Ctrl Pts',(19.7910655753189,9.07094319883272,13.4950199999999));
#252729=CARTESIAN_POINT('Ctrl Pts',(19.7896865233317,9.07370923768566,13.4950199999999));
#252730=CARTESIAN_POINT('Ctrl Pts',(19.7882981548455,9.07649249642949,13.4950199999999));
#252731=CARTESIAN_POINT('Ctrl Pts',(19.6349745443982,9.38385994510593,13.4950199999975));
#252732=CARTESIAN_POINT('Ctrl Pts',(19.4747577818583,9.68712476363966,13.4950199999598));
#252733=CARTESIAN_POINT('Ctrl Pts',(19.3076970033751,9.986313304151,13.4950199999283));
#252734=CARTESIAN_POINT('Ctrl Pts',(19.1404717665977,10.2857963724232,13.4950199998969));
#252735=CARTESIAN_POINT('Ctrl Pts',(18.9663888020829,10.5811955596636,13.4950199998761));
#252736=CARTESIAN_POINT('Ctrl Pts',(18.7854505679641,10.8725142073543,13.4950199998912));
#252737=CARTESIAN_POINT('Ctrl Pts',(18.6047940102317,11.1633793434675,13.4950199999062));
#252738=CARTESIAN_POINT('Ctrl Pts',(18.4173032429337,11.4501770365743,13.4950199999635));
#252739=CARTESIAN_POINT('Ctrl Pts',(18.2229378156072,11.7328814196157,13.4950199999904));
#252740=CARTESIAN_POINT('Ctrl Pts',(18.1942775593188,11.7745677430697,13.4950199999944));
#252741=CARTESIAN_POINT('Ctrl Pts',(18.1654677544909,11.8161650070619,13.4950199999974));
#252742=CARTESIAN_POINT('Ctrl Pts',(18.1365081979731,11.8576730666729,13.4950199999989));
#252743=CARTESIAN_POINT('Ctrl Pts',(18.1076570839572,11.8990256944206,13.4950200000004));
#252744=CARTESIAN_POINT('Ctrl Pts',(18.0791774316049,11.9395539754394,13.49502));
#252745=CARTESIAN_POINT('Ctrl Pts',(18.0499807515722,11.980804431739,13.4950199999999));
#252746=CARTESIAN_POINT('Ctrl Pts',(18.0374458974734,11.9985142689754,13.4950199999999));
#252747=CARTESIAN_POINT('Ctrl Pts',(18.024778356889,12.0163568490558,13.4950199999998));
#252748=CARTESIAN_POINT('Ctrl Pts',(18.0118895841202,12.0344528372273,13.4950199999995));
#252749=CARTESIAN_POINT('Ctrl Pts',(17.8126251287775,12.3142224701912,13.4950199999946));
#252750=CARTESIAN_POINT('Ctrl Pts',(17.607204836609,12.5888571277522,13.4950199999283));
#252751=CARTESIAN_POINT('Ctrl Pts',(17.3956699812502,12.8583888242687,13.4950199997916));
#252752=CARTESIAN_POINT('Ctrl Pts',(17.1825724648054,13.1299116190979,13.4950199996539));
#252753=CARTESIAN_POINT('Ctrl Pts',(16.9632694500604,13.3962562027379,13.4950199994676));
#252754=CARTESIAN_POINT('Ctrl Pts',(16.7377600580011,13.6574238063604,13.4950199994786));
#252755=CARTESIAN_POINT('Ctrl Pts',(16.5122506659417,13.9185914099829,13.4950199994896));
#252756=CARTESIAN_POINT('Ctrl Pts',(16.2805345610682,14.1745824059485,13.4950199998035));
#252757=CARTESIAN_POINT('Ctrl Pts',(16.042572519018,14.42536072625,13.4950199999568));
#252758=CARTESIAN_POINT('Ctrl Pts',(15.9833437474848,14.4877794704775,13.495019999995));
#252759=CARTESIAN_POINT('Ctrl Pts',(15.9241699908839,14.5494205926293,13.4950199999968));
#252760=CARTESIAN_POINT('Ctrl Pts',(15.8642854337678,14.6110839527331,13.4950199999985));
#252761=CARTESIAN_POINT('Ctrl Pts',(15.82130913178,14.6553368171279,13.4950199999997));
#252762=CARTESIAN_POINT('Ctrl Pts',(15.7779659719329,14.6996004166799,13.4950199999997));
#252763=CARTESIAN_POINT('Ctrl Pts',(15.7339611010554,14.7441587940479,13.495019999998));
#252764=CARTESIAN_POINT('Ctrl Pts',(15.4803605417843,15.0009492173673,13.4950199999882));
#252765=CARTESIAN_POINT('Ctrl Pts',(15.2209087442107,15.251089869145,13.495019999963));
#252766=CARTESIAN_POINT('Ctrl Pts',(14.9556937217624,15.4945877784755,13.4950199999602));
#252767=CARTESIAN_POINT('Ctrl Pts',(14.6901559829548,15.7383819785594,13.4950199999575));
#252768=CARTESIAN_POINT('Ctrl Pts',(14.4188406085132,15.9755176298814,13.4950199999677));
#252769=CARTESIAN_POINT('Ctrl Pts',(14.14179770655,16.2059661623905,13.4950199999743));
#252770=CARTESIAN_POINT('Ctrl Pts',(13.8652241457373,16.4360242897364,13.4950199999809));
#252771=CARTESIAN_POINT('Ctrl Pts',(13.5829420362585,16.6594182629773,13.4950199999853));
#252772=CARTESIAN_POINT('Ctrl Pts',(13.2949690850307,16.8760789883002,13.4950199999773));
#252773=CARTESIAN_POINT('Ctrl Pts',(13.2022731280662,16.9458201677575,13.4950199999748));
#252774=CARTESIAN_POINT('Ctrl Pts',(13.1089872972494,17.0148633534582,13.4950199999708));
#252775=CARTESIAN_POINT('Ctrl Pts',(13.0151115826729,17.0832052583118,13.4950199999637));
#252776=CARTESIAN_POINT('Ctrl Pts',(12.7374348402622,17.2853550645259,13.495019999943));
#252777=CARTESIAN_POINT('Ctrl Pts',(12.4555563667663,17.4806795838508,13.4950199998634));
#252778=CARTESIAN_POINT('Ctrl Pts',(12.1695053634202,17.6692228723999,13.4950199997233));
#252779=CARTESIAN_POINT('Ctrl Pts',(11.8756167683637,17.8629321114196,13.4950199995794));
#252780=CARTESIAN_POINT('Ctrl Pts',(11.5773235588909,18.0494839164635,13.4950199993854));
#252781=CARTESIAN_POINT('Ctrl Pts',(11.2746243740123,18.2288794012361,13.495019999403));
#252782=CARTESIAN_POINT('Ctrl Pts',(10.9719251891336,18.4082748860087,13.4950199994206));
#252783=CARTESIAN_POINT('Ctrl Pts',(10.6648195469278,18.5805143213742,13.4950199997741));
#252784=CARTESIAN_POINT('Ctrl Pts',(10.3532796810005,18.7455473307485,13.4950199999501));
#252785=CARTESIAN_POINT('Ctrl Pts',(10.2779390533825,18.7854577623298,13.4950199999927));
#252786=CARTESIAN_POINT('Ctrl Pts',(10.2017521894718,18.8252565305659,13.4950199999959));
#252787=CARTESIAN_POINT('Ctrl Pts',(10.1257217087107,18.8644145128365,13.4950199999981));
#252788=CARTESIAN_POINT('Ctrl Pts',(10.0682103323078,18.8940345998726,13.4950199999998));
#252789=CARTESIAN_POINT('Ctrl Pts',(10.0107889650466,18.9232889970435,13.4950199999997));
#252790=CARTESIAN_POINT('Ctrl Pts',(9.95390055384237,18.951966362523,13.4950199999981));
#252791=CARTESIAN_POINT('Ctrl Pts',(9.64718126174485,19.1065831122776,13.495019999989));
#252792=CARTESIAN_POINT('Ctrl Pts',(9.33740711510387,19.2537817673625,13.4950199999464));
#252793=CARTESIAN_POINT('Ctrl Pts',(9.02460257149212,19.3936147057495,13.4950199999082));
#252794=CARTESIAN_POINT('Ctrl Pts',(8.71147301483574,19.5335929346382,13.4950199998699));
#252795=CARTESIAN_POINT('Ctrl Pts',(8.39530632091848,19.6661903364811,13.4950199998412));
#252796=CARTESIAN_POINT('Ctrl Pts',(8.07610315858836,19.7914130019368,13.4950199998555));
#252797=CARTESIAN_POINT('Ctrl Pts',(7.75739118432005,19.916442975447,13.4950199998698));
#252798=CARTESIAN_POINT('Ctrl Pts',(7.43565162498227,20.0341210531961,13.4950199999356));
#252799=CARTESIAN_POINT('Ctrl Pts',(7.11086807982455,20.1444043054406,13.495019999978));
#252800=CARTESIAN_POINT('Ctrl Pts',(7.03629277375457,20.1697270393449,13.4950199999877));
#252801=CARTESIAN_POINT('Ctrl Pts',(6.96155692406568,20.1946596842953,13.4950199999954));
#252802=CARTESIAN_POINT('Ctrl Pts',(6.88666024416421,20.2192013418553,13.4950199999985));
#252803=CARTESIAN_POINT('Ctrl Pts',(6.83820257822182,20.2350796350624,13.4950200000006));
#252804=CARTESIAN_POINT('Ctrl Pts',(6.78880572099826,20.2510768501056,13.49502));
#252805=CARTESIAN_POINT('Ctrl Pts',(6.74027346740986,20.2666088047222,13.4950199999999));
#252806=CARTESIAN_POINT('Ctrl Pts',(6.71842338667076,20.2736015659752,13.4950199999999));
#252807=CARTESIAN_POINT('Ctrl Pts',(6.69674877888516,20.2805007021225,13.4950199999998));
#252808=CARTESIAN_POINT('Ctrl Pts',(6.67541529465172,20.2872561801277,13.4950199999995));
#252809=CARTESIAN_POINT('Ctrl Pts',(6.34795318741854,20.3909505902275,13.4950199999947));
#252810=CARTESIAN_POINT('Ctrl Pts',(6.01864174647191,20.4868363639946,13.4950199999679));
#252811=CARTESIAN_POINT('Ctrl Pts',(5.68749725821938,20.5749696452202,13.4950199999619));
#252812=CARTESIAN_POINT('Ctrl Pts',(5.35603464237161,20.6631875953134,13.495019999956));
#252813=CARTESIAN_POINT('Ctrl Pts',(5.02273498995132,20.7436382849858,13.495019999965));
#252814=CARTESIAN_POINT('Ctrl Pts',(4.68759816331624,20.8163284707042,13.4950199999757));
#252815=CARTESIAN_POINT('Ctrl Pts',(4.35301928991793,20.888897638017,13.4950199999863));
#252816=CARTESIAN_POINT('Ctrl Pts',(4.01660888092198,20.9537322102873,13.4950199999962));
#252817=CARTESIAN_POINT('Ctrl Pts',(3.67835743512386,21.010787897536,13.4950199999989));
#252818=CARTESIAN_POINT('Ctrl Pts',(3.59290963131784,21.0252010899424,13.4950199999996));
#252819=CARTESIAN_POINT('Ctrl Pts',(3.5073443151685,21.0391176151341,13.4950199999999));
#252820=CARTESIAN_POINT('Ctrl Pts',(3.42166129458052,21.0525362331065,13.49502));
#252821=CARTESIAN_POINT('Ctrl Pts',(3.38949968933292,21.0575729870776,13.49502));
#252822=CARTESIAN_POINT('Ctrl Pts',(3.35623483239342,21.0627055378232,13.4950200000001));
#252823=CARTESIAN_POINT('Ctrl Pts',(3.32481085156907,21.0674850127043,13.4950199999999));
#252824=CARTESIAN_POINT('Ctrl Pts',(3.32143757713454,21.0679980756583,13.4950199999999));
#252825=CARTESIAN_POINT('Ctrl Pts',(3.31808552332717,21.0685071189649,13.4950199999999));
#252826=CARTESIAN_POINT('Ctrl Pts',(3.31475833726554,21.0690116219808,13.4950199999999));
#252827=CARTESIAN_POINT('Ctrl Pts',(2.95362623536329,21.1237702772434,13.4950199999974));
#252828=CARTESIAN_POINT('Ctrl Pts',(2.59169977095406,21.1694952380121,13.4950199999736));
#252829=CARTESIAN_POINT('Ctrl Pts',(2.22905932983219,21.2062361501107,13.4950199999738));
#252830=CARTESIAN_POINT('Ctrl Pts',(1.85893668335646,21.2437351217581,13.495019999974));
#252831=CARTESIAN_POINT('Ctrl Pts',(1.48806975090342,21.2718757431535,13.495019999987));
#252832=CARTESIAN_POINT('Ctrl Pts',(1.11653480857084,21.2906557046681,13.4950199999935));
#252833=CARTESIAN_POINT('Ctrl Pts',(0.744999866238261,21.3094356661828,
13.49502));
#252834=CARTESIAN_POINT('Ctrl Pts',(0.372796319624279,21.3188549999993,
13.49502));
#252835=CARTESIAN_POINT('Ctrl Pts',(4.06341142139038E-15,21.3188549999993,
13.49502));
#252836=CARTESIAN_POINT('',(23.4615797920988,6.77913514592862,10.95502));
#252837=CARTESIAN_POINT('Origin',(21.0444176757203,5.99879720430036,10.95502));
#252838=CARTESIAN_POINT('',(-23.4615797920988,6.77913514592862,10.95502));
#252839=CARTESIAN_POINT('Origin',(0.,-0.795020000000708,10.95502));
#252840=CARTESIAN_POINT('Origin',(-21.0444176757203,5.99879720430035,10.95502));
#252841=CARTESIAN_POINT('Origin',(-1.2490009027033E-13,-0.79502,0.));
#252842=CARTESIAN_POINT('',(31.003875,-0.795020000000001,0.795020000000001));
#252843=CARTESIAN_POINT('',(30.988549394659,-1.76973607680937,0.795020000000001));
#252844=CARTESIAN_POINT('Origin',(-1.2490009027033E-13,-0.79502,0.79502));
#252845=CARTESIAN_POINT('',(-30.9885493946594,-1.76973607680616,0.795020000000001));
#252846=CARTESIAN_POINT('Origin',(-1.2490009027033E-13,-0.79502,0.79502));
#252847=CARTESIAN_POINT('',(-31.003875,-0.795020000000001,0.795020000000001));
#252848=CARTESIAN_POINT('Origin',(-1.2490009027033E-13,-0.79502,0.79502));
#252849=CARTESIAN_POINT('',(-31.003875,-0.795020000000004,0.));
#252850=CARTESIAN_POINT('',(-31.003875,-0.795020000000004,0.));
#252851=CARTESIAN_POINT('Origin',(-1.2490009027033E-13,-0.79502,0.));
#252852=CARTESIAN_POINT('',(-30.9885493946594,0.17969607680417,0.795020000000001));
#252853=CARTESIAN_POINT('Origin',(-1.2490009027033E-13,-0.79502,0.79502));
#252854=CARTESIAN_POINT('',(30.9885493946591,0.179696076807381,0.795020000000001));
#252855=CARTESIAN_POINT('Origin',(-1.2490009027033E-13,-0.79502,0.79502));
#252856=CARTESIAN_POINT('Origin',(-1.2490009027033E-13,-0.79502,0.79502));
#252857=CARTESIAN_POINT('Origin',(0.,-0.795020000000708,13.4950199999999));
#252858=CARTESIAN_POINT('',(3.62901896788997,-21.6654567537128,7.34779683430691E-17));
#252859=CARTESIAN_POINT('',(3.62901896788997,20.0754167537113,7.34779683430708E-17));
#252860=CARTESIAN_POINT('Origin',(5.46476423034861E-16,-0.795020000000708,
0.));
#252861=CARTESIAN_POINT('',(3.63441631539384,-21.6964968228648,1.80496772734011));
#252862=CARTESIAN_POINT('',(3.62901896788997,-21.6654567537128,0.));
#252863=CARTESIAN_POINT('',(3.96432303828292,-21.6394042367042,1.97170263670931));
#252864=CARTESIAN_POINT('Origin',(-2.19353513779482,3.75507323889924,5.04084484536801));
#252865=CARTESIAN_POINT('',(7.43434159403302,-20.7014371616025,3.76682000000004));
#252866=CARTESIAN_POINT('Ctrl Pts',(7.434341594033,-20.7014371616025,3.76681999999998));
#252867=CARTESIAN_POINT('Ctrl Pts',(6.87030135807903,-20.906512401155,3.46767766861476));
#252868=CARTESIAN_POINT('Ctrl Pts',(6.29786684581546,-21.0875835959811,
3.16857616439154));
#252869=CARTESIAN_POINT('Ctrl Pts',(5.71857758280659,-21.2441560972272,
2.86925712662954));
#252870=CARTESIAN_POINT('Ctrl Pts',(5.13962885611109,-21.4006365570257,
2.57011404414266));
#252871=CARTESIAN_POINT('Ctrl Pts',(4.55435228481156,-21.5325068607107,
2.27102222391406));
#252872=CARTESIAN_POINT('Ctrl Pts',(3.96432303828293,-21.6394042367042,
1.97170263670931));
#252873=CARTESIAN_POINT('',(12.3777668066057,-18.0671295419697,3.76682000000003));
#252874=CARTESIAN_POINT('Origin',(3.93940278604084E-16,-0.795020000000708,
3.76682000000006));
#252875=CARTESIAN_POINT('',(12.4313339716115,-18.173748879182,10.5198393006115));
#252876=CARTESIAN_POINT('Ctrl Pts',(12.4313339744772,-18.1737488815515,
10.5198393395675));
#252877=CARTESIAN_POINT('Ctrl Pts',(12.8543989634134,-17.8708499736755,
10.5071416018924));
#252878=CARTESIAN_POINT('Ctrl Pts',(13.1652697111253,-17.6237685193927,
10.3841835008359));
#252879=CARTESIAN_POINT('Ctrl Pts',(13.6454600175673,-17.2325869502636,
10.1354071636828));
#252880=CARTESIAN_POINT('Ctrl Pts',(13.914164720113,-17.0004933713735,9.92705215097519));
#252881=CARTESIAN_POINT('Ctrl Pts',(14.3921174928705,-16.5635930792415,
9.3371107763884));
#252882=CARTESIAN_POINT('Ctrl Pts',(14.5801210746454,-16.3792414946413,
8.98284674583871));
#252883=CARTESIAN_POINT('Ctrl Pts',(14.8434893416092,-16.1093961013288,
8.19220973354323));
#252884=CARTESIAN_POINT('Ctrl Pts',(14.9160391189537,-16.0271190084011,
7.76342374481144));
#252885=CARTESIAN_POINT('Ctrl Pts',(14.9334665658536,-15.99397275713,7.10749134625982));
#252886=CARTESIAN_POINT('Ctrl Pts',(14.9240648751126,-15.9978855891532,
6.88893998807871));
#252887=CARTESIAN_POINT('Ctrl Pts',(14.8750045999155,-16.0353563397769,
6.45696181351999));
#252888=CARTESIAN_POINT('Ctrl Pts',(14.8355874617386,-16.0687010304582,
6.24469357887417));
#252889=CARTESIAN_POINT('Ctrl Pts',(14.6793678762403,-16.2049718606838,
5.64884459257157));
#252890=CARTESIAN_POINT('Ctrl Pts',(14.5192436866956,-16.3491559696455,
5.25845962372326));
#252891=CARTESIAN_POINT('Ctrl Pts',(14.0777754705618,-16.7337933095293,
4.6006491230049));
#252892=CARTESIAN_POINT('Ctrl Pts',(13.8076590076332,-16.9646043165423,
4.31512642417758));
#252893=CARTESIAN_POINT('Ctrl Pts',(13.2838350309771,-17.3873215691752,
3.9808188219367));
#252894=CARTESIAN_POINT('Ctrl Pts',(13.1079170495922,-17.5241314255638,
3.91695755139088));
#252895=CARTESIAN_POINT('Ctrl Pts',(12.8712706555812,-17.7048092982745,
3.85187775524853));
#252896=CARTESIAN_POINT('Ctrl Pts',(12.7758680282907,-17.7766023481715,
3.83111226761408));
#252897=CARTESIAN_POINT('Ctrl Pts',(12.589416554228,-17.9145171135031,3.79803754663084));
#252898=CARTESIAN_POINT('Ctrl Pts',(12.4830086422306,-17.9920368225894,
3.78205076547373));
#252899=CARTESIAN_POINT('Ctrl Pts',(12.3777668066057,-18.0671295419697,
3.76682));
#252900=CARTESIAN_POINT('',(10.6107576898993,-19.3274093944926,9.82165959969711));
#252901=CARTESIAN_POINT('Ctrl Pts',(10.6107576899273,-19.3274093945444,
9.82165959969828));
#252902=CARTESIAN_POINT('Ctrl Pts',(10.8957166819385,-19.1688285190728,
10.0490169958871));
#252903=CARTESIAN_POINT('Ctrl Pts',(11.1401377844344,-19.0271652406158,
10.2307213625873));
#252904=CARTESIAN_POINT('Ctrl Pts',(11.8122099428037,-18.6036264111526,
10.4817131979724));
#252905=CARTESIAN_POINT('Ctrl Pts',(12.1392441077019,-18.38287471992,10.528619126185));
#252906=CARTESIAN_POINT('Ctrl Pts',(12.4313339699056,-18.173748883569,10.5198392812014));
#252907=CARTESIAN_POINT('',(10.4584150595559,-19.4127080257565,9.7668199380001));
#252908=CARTESIAN_POINT('Ctrl Pts',(10.6107576899273,-19.3274093945444,
9.82165959969828));
#252909=CARTESIAN_POINT('Ctrl Pts',(10.5950907487316,-19.3361281130954,
9.80915957303064));
#252910=CARTESIAN_POINT('Ctrl Pts',(10.5779741284636,-19.3456852767834,
9.79840295683521));
#252911=CARTESIAN_POINT('Ctrl Pts',(10.5273144783728,-19.374026664734,9.77443640113176));
#252912=CARTESIAN_POINT('Ctrl Pts',(10.4917528815607,-19.39398063172,9.766819938));
#252913=CARTESIAN_POINT('Ctrl Pts',(10.4584150595559,-19.4127080257565,
9.766819938));
#252914=CARTESIAN_POINT('',(8.70864095828818,-20.2926179454386,9.7668199380001));
#252915=CARTESIAN_POINT('Origin',(1.50972242667296E-16,-0.795020000000708,
9.7668199380001));
#252916=CARTESIAN_POINT('',(8.53219104233586,-20.371790806933,9.83588310527561));
#252917=CARTESIAN_POINT('Ctrl Pts',(8.70864095828818,-20.2926179454386,
9.766819938));
#252918=CARTESIAN_POINT('Ctrl Pts',(8.673727743209,-20.308212002495,9.766819938));
#252919=CARTESIAN_POINT('Ctrl Pts',(8.63650373498242,-20.3248597923966,
9.77443685537683));
#252920=CARTESIAN_POINT('Ctrl Pts',(8.57676228428779,-20.3516689262682,
9.80147376910954));
#252921=CARTESIAN_POINT('Ctrl Pts',(8.5528528044611,-20.362432043652,9.81730734085329));
#252922=CARTESIAN_POINT('Ctrl Pts',(8.53219104235457,-20.3717908069726,
9.83588310527648));
#252923=CARTESIAN_POINT('',(6.50656319503711,-21.1491563555409,10.6113125000916));
#252924=CARTESIAN_POINT('Ctrl Pts',(6.50656523803269,-21.1491627496607,
10.6113138228708));
#252925=CARTESIAN_POINT('Ctrl Pts',(6.590562600616,-21.1223115153357,10.6113150642196));
#252926=CARTESIAN_POINT('Ctrl Pts',(6.67413603072249,-21.0949584494825,
10.6079202396779));
#252927=CARTESIAN_POINT('Ctrl Pts',(6.75713180000567,-21.0671702865243,
10.6011651780793));
#252928=CARTESIAN_POINT('Ctrl Pts',(6.8113929623311,-21.0490028783054,10.5967488385828));
#252929=CARTESIAN_POINT('Ctrl Pts',(6.86540722663236,-21.0306494898223,
10.5908972944862));
#252930=CARTESIAN_POINT('Ctrl Pts',(6.91913177943238,-21.0121286967343,
10.5836326025698));
#252931=CARTESIAN_POINT('Ctrl Pts',(6.97556197635106,-20.9926751704306,
10.5760020505404));
#252932=CARTESIAN_POINT('Ctrl Pts',(7.03167063885617,-20.9730376146866,
10.5667768899812));
#252933=CARTESIAN_POINT('Ctrl Pts',(7.08741071646181,-20.9532409737367,
10.5560123237503));
#252934=CARTESIAN_POINT('Ctrl Pts',(7.14375416214603,-20.9332300406343,
10.5451312346167));
#252935=CARTESIAN_POINT('Ctrl Pts',(7.19972235835681,-20.9130558771976,
10.5326769958875));
#252936=CARTESIAN_POINT('Ctrl Pts',(7.2552675864562,-20.8927438062019,10.5186545896366));
#252937=CARTESIAN_POINT('Ctrl Pts',(7.29897887084858,-20.8767592339484,
10.5076196653332));
#252938=CARTESIAN_POINT('Ctrl Pts',(7.34242846798382,-20.8606891302007,
10.4956125265765));
#252939=CARTESIAN_POINT('Ctrl Pts',(7.38558507812925,-20.8445498774622,
10.4826146723279));
#252940=CARTESIAN_POINT('Ctrl Pts',(7.43927371812618,-20.8244719675619,
10.466444794408));
#252941=CARTESIAN_POINT('Ctrl Pts',(7.49251771685698,-20.8042840181055,
10.4487762512357));
#252942=CARTESIAN_POINT('Ctrl Pts',(7.54526606275421,-20.7840153605055,
10.4296047448));
#252943=CARTESIAN_POINT('Ctrl Pts',(7.63058612639544,-20.7512309551001,
10.3985949733774));
#252944=CARTESIAN_POINT('Ctrl Pts',(7.71279299051154,-20.7189343927695,
10.3643112036483));
#252945=CARTESIAN_POINT('Ctrl Pts',(7.79189549809302,-20.687255020338,10.327268956731));
#252946=CARTESIAN_POINT('Ctrl Pts',(7.80315112329747,-20.6827473106117,
10.3219981548212));
#252947=CARTESIAN_POINT('Ctrl Pts',(7.8143439231289,-20.6782520828787,10.3166715821918));
#252948=CARTESIAN_POINT('Ctrl Pts',(7.82547395060978,-20.6737696959432,
10.3112908017898));
#252949=CARTESIAN_POINT('Ctrl Pts',(7.89392210977081,-20.646203624349,10.2781997322489));
#252950=CARTESIAN_POINT('Ctrl Pts',(7.96002796444689,-20.6191106320479,
10.2429825637444));
#252951=CARTESIAN_POINT('Ctrl Pts',(8.02373579423129,-20.592596614996,10.2060313793461));
#252952=CARTESIAN_POINT('Ctrl Pts',(8.08725645196264,-20.5661604954807,
10.169188756628));
#252953=CARTESIAN_POINT('Ctrl Pts',(8.1483934965247,-20.5402997824846,10.1306220698919));
#252954=CARTESIAN_POINT('Ctrl Pts',(8.20712935319842,-20.5151005224169,
10.0906821032506));
#252955=CARTESIAN_POINT('Ctrl Pts',(8.26795463342586,-20.489004843526,10.0493213433876));
#252956=CARTESIAN_POINT('Ctrl Pts',(8.32620497606929,-20.4636184518876,
10.0064878722015));
#252957=CARTESIAN_POINT('Ctrl Pts',(8.38189804436782,-20.4390182269992,
9.96253190079737));
#252958=CARTESIAN_POINT('Ctrl Pts',(8.43424027043191,-20.4158981050221,
9.92122059469786));
#252959=CARTESIAN_POINT('Ctrl Pts',(8.48432423583722,-20.3934721190806,
9.87891731057645));
#252960=CARTESIAN_POINT('Ctrl Pts',(8.53219104235456,-20.3717908069726,
9.83588310527648));
#252961=CARTESIAN_POINT('',(5.03714637298575,-21.5552632907771,10.2547238746359));
#252962=CARTESIAN_POINT('Ctrl Pts',(5.03714637298574,-21.5552632907771,
10.2547238746359));
#252963=CARTESIAN_POINT('Ctrl Pts',(5.26639111302047,-21.5017334770513,
10.3712404802372));
#252964=CARTESIAN_POINT('Ctrl Pts',(5.50682677525276,-21.4409423657803,
10.4603078388965));
#252965=CARTESIAN_POINT('Ctrl Pts',(6.00168203026046,-21.3047708262316,
10.5807648191506));
#252966=CARTESIAN_POINT('Ctrl Pts',(6.25455026336281,-21.2297240480451,
10.6113253345151));
#252967=CARTESIAN_POINT('Ctrl Pts',(6.50656522391242,-21.1491627056478,
10.611311174787));
#252968=CARTESIAN_POINT('',(-1.31436985818902,-22.0616188180009,7.07972387463592));
#252969=CARTESIAN_POINT('Ctrl Pts',(5.03714637298574,-21.5552632907771,
10.2547238746359));
#252970=CARTESIAN_POINT('Ctrl Pts',(4.16557074165526,-21.7587671077508,
9.81098103046195));
#252971=CARTESIAN_POINT('Ctrl Pts',(3.28215566811601,-21.9072725667929,
9.36747103260785));
#252972=CARTESIAN_POINT('Ctrl Pts',(1.50294124649814,-22.0923912659627,
8.47963512350893));
#252973=CARTESIAN_POINT('Ctrl Pts',(0.608913519895177,-22.1289259897519,
8.03617302694389));
#252974=CARTESIAN_POINT('Ctrl Pts',(-0.628246433144917,-22.1016695340393,
7.421305861609));
#252975=CARTESIAN_POINT('Ctrl Pts',(-0.971582281883066,-22.0857919078373,
7.25054034111623));
#252976=CARTESIAN_POINT('Ctrl Pts',(-1.31436985818901,-22.0616188180009,
7.07972387463592));
#252977=CARTESIAN_POINT('',(-3.17370326632576,-21.8111719097041,4.05816993799999));
#252978=CARTESIAN_POINT('Ctrl Pts',(-3.17370326632576,-21.8111719097041,
4.05816993799999));
#252979=CARTESIAN_POINT('Ctrl Pts',(-3.17451160630782,-21.8165593965659,
4.37027354183001));
#252980=CARTESIAN_POINT('Ctrl Pts',(-3.13229439853209,-21.828547943278,
4.68094071507852));
#252981=CARTESIAN_POINT('Ctrl Pts',(-2.96431284801447,-21.8634656884921,
5.28152395860426));
#252982=CARTESIAN_POINT('Ctrl Pts',(-2.8391707744844,-21.8862233651664,
5.56874239013343));
#252983=CARTESIAN_POINT('Ctrl Pts',(-2.51302849659331,-21.9369038725223,
6.09998996378816));
#252984=CARTESIAN_POINT('Ctrl Pts',(-2.31357314266758,-21.9645186255822,
6.3413064886184));
#252985=CARTESIAN_POINT('Ctrl Pts',(-1.85307867762974,-22.017170659143,
6.76240029639198));
#252986=CARTESIAN_POINT('Ctrl Pts',(-1.59427171651584,-22.0418751618305,
6.93994621675899));
#252987=CARTESIAN_POINT('Ctrl Pts',(-1.31436985818901,-22.0616188180009,
7.07972387463592));
#252988=CARTESIAN_POINT('',(-3.16312612177952,-21.7411304288533,7.81419594111672E-32));
#252989=CARTESIAN_POINT('',(-3.17370326632576,-21.8111719097041,4.058169938));
#252990=CARTESIAN_POINT('',(-21.1836,-0.795020000000711,-1.33226762955019E-14));
#252991=CARTESIAN_POINT('Origin',(5.46476423034861E-16,-0.795020000000708,
0.));
#252992=CARTESIAN_POINT('',(-21.4191564503076,-0.795020000000711,13.4950199999999));
#252993=CARTESIAN_POINT('',(-21.4191564503076,-0.795020000000711,13.4950199999999));
#252994=CARTESIAN_POINT('Origin',(-1.0537059005171E-30,-0.795020000000708,
13.4950199999999));
#252995=CARTESIAN_POINT('',(-3.16312612177962,20.1510904288526,-6.40448790975584E-17));
#252996=CARTESIAN_POINT('Origin',(5.46476423034861E-16,-0.795020000000708,
0.));
#252997=CARTESIAN_POINT('',(-3.16782946530666,20.1822358050119,1.80454821490339));
#252998=CARTESIAN_POINT('',(-3.16312612177962,20.1510904288526,0.));
#252999=CARTESIAN_POINT('',(-3.49892740855192,20.1325149324484,1.9717026367093));
#253000=CARTESIAN_POINT('Origin',(0.473423833547857,-6.06430495188713,1.62884168652105));
#253001=CARTESIAN_POINT('',(-6.98898245393203,19.2720924830427,3.76682000000004));
#253002=CARTESIAN_POINT('Ctrl Pts',(-6.98898245393202,19.2720924830427,
3.76681999999998));
#253003=CARTESIAN_POINT('Ctrl Pts',(-6.42231915850238,19.4639386098523,
3.46862802597618));
#253004=CARTESIAN_POINT('Ctrl Pts',(-5.84784751733723,19.6317533235963,
3.17047612907426));
#253005=CARTESIAN_POINT('Ctrl Pts',(-5.26710292043302,19.7750805636311,
2.87210855000862));
#253006=CARTESIAN_POINT('Ctrl Pts',(-4.68299905412994,19.9192368683082,
2.57201508819983));
#253007=CARTESIAN_POINT('Ctrl Pts',(-4.09307456159051,20.0384919710404,
2.27197370687516));
#253008=CARTESIAN_POINT('Ctrl Pts',(-3.49892740855192,20.1325149324484,
1.97170263670931));
#253009=CARTESIAN_POINT('',(-11.9898727752167,16.7485779771134,3.76682000000003));
#253010=CARTESIAN_POINT('Origin',(3.93940278604084E-16,-0.795020000000708,
3.76682000000006));
#253011=CARTESIAN_POINT('',(-12.0507976934488,16.8497669331756,10.5224515228927));
#253012=CARTESIAN_POINT('Ctrl Pts',(-12.0507975544061,16.8497667219448,
10.522437744273));
#253013=CARTESIAN_POINT('Ctrl Pts',(-12.2141837100644,16.7381807655009,
10.522499632884));
#253014=CARTESIAN_POINT('Ctrl Pts',(-12.4082214288841,16.6019268523887,
10.5068648011883));
#253015=CARTESIAN_POINT('Ctrl Pts',(-12.8040186161955,16.3100390814126,
10.406242256868));
#253016=CARTESIAN_POINT('Ctrl Pts',(-12.9818974214444,16.1737065642265,
10.3357278316023));
#253017=CARTESIAN_POINT('Ctrl Pts',(-13.4650180335632,15.7904146775856,
10.0693420255023));
#253018=CARTESIAN_POINT('Ctrl Pts',(-13.743370530206,15.552789092126,9.82013132144714));
#253019=CARTESIAN_POINT('Ctrl Pts',(-14.2002601040759,15.1429668927098,
9.19841357307832));
#253020=CARTESIAN_POINT('Ctrl Pts',(-14.3758034232273,14.974063225289,8.83175053347269));
#253021=CARTESIAN_POINT('Ctrl Pts',(-14.6113748326017,14.7367049374763,
8.02432870550465));
#253022=CARTESIAN_POINT('Ctrl Pts',(-14.6688214788642,14.6711227843712,
7.59061893165245));
#253023=CARTESIAN_POINT('Ctrl Pts',(-14.6620072783267,14.6617926781338,
6.93414814969637));
#253024=CARTESIAN_POINT('Ctrl Pts',(-14.6443220884292,14.6733572315518,
6.71574506519978));
#253025=CARTESIAN_POINT('Ctrl Pts',(-14.545267993503,14.7513773892805,6.07441749680059));
#253026=CARTESIAN_POINT('Ctrl Pts',(-14.419317366131,14.8601466873587,5.66556698222628));
#253027=CARTESIAN_POINT('Ctrl Pts',(-14.0225796466977,15.1987097669414,
4.86730358430797));
#253028=CARTESIAN_POINT('Ctrl Pts',(-13.7645231640519,15.414624766011,4.57066418131204));
#253029=CARTESIAN_POINT('Ctrl Pts',(-13.371131313527,15.7316365434156,4.21933554793927));
#253030=CARTESIAN_POINT('Ctrl Pts',(-13.1220319250438,15.9291354891711,
4.03360605576681));
#253031=CARTESIAN_POINT('Ctrl Pts',(-12.6919312076855,16.2505192674767,
3.87349735200272));
#253032=CARTESIAN_POINT('Ctrl Pts',(-12.5703700509226,16.3400860854376,
3.84145458552838));
#253033=CARTESIAN_POINT('Ctrl Pts',(-12.2799898954026,16.548129337373,3.7936343239813));
#253034=CARTESIAN_POINT('Ctrl Pts',(-12.1344506118023,16.6500479236703,
3.78002599753531));
#253035=CARTESIAN_POINT('Ctrl Pts',(-11.9898727752167,16.7485779771134,
3.76682));
#253036=CARTESIAN_POINT('',(-10.2860558707728,17.9194769516282,9.81858267381707));
#253037=CARTESIAN_POINT('Ctrl Pts',(-10.2860558710828,17.9194769522284,
9.81858267383118));
#253038=CARTESIAN_POINT('Ctrl Pts',(-10.3279021374298,17.8971109888679,
9.85041418746949));
#253039=CARTESIAN_POINT('Ctrl Pts',(-10.368877228323,17.8750415409936,9.88143651212681));
#253040=CARTESIAN_POINT('Ctrl Pts',(-10.4092719488232,17.8531080606916,
9.91156265075722));
#253041=CARTESIAN_POINT('Ctrl Pts',(-10.4604297203953,17.8253304709181,
9.94971580788559));
#253042=CARTESIAN_POINT('Ctrl Pts',(-10.510656053617,17.7977712394666,9.9864328633734));
#253043=CARTESIAN_POINT('Ctrl Pts',(-10.5605050599039,17.7701217356064,
10.0216117310349));
#253044=CARTESIAN_POINT('Ctrl Pts',(-10.6110339668717,17.7420951145697,
10.0572704103888));
#253045=CARTESIAN_POINT('Ctrl Pts',(-10.6611728808826,17.7139768422584,
10.0913534567912));
#253046=CARTESIAN_POINT('Ctrl Pts',(-10.7114914440851,17.6854490476537,
10.1237682568825));
#253047=CARTESIAN_POINT('Ctrl Pts',(-10.7473712397192,17.6651072219901,
10.146881722943));
#253048=CARTESIAN_POINT('Ctrl Pts',(-10.7833421692698,17.6445572762628,
10.1691473737047));
#253049=CARTESIAN_POINT('Ctrl Pts',(-10.8196179939668,17.6236805081739,
10.1905159823806));
#253050=CARTESIAN_POINT('Ctrl Pts',(-10.858775329483,17.6011454281481,10.2135819715463));
#253051=CARTESIAN_POINT('Ctrl Pts',(-10.8983169719092,17.5782024271189,
10.2355243850474));
#253052=CARTESIAN_POINT('Ctrl Pts',(-10.9384628885832,17.5546964330875,
10.2563596312394));
#253053=CARTESIAN_POINT('Ctrl Pts',(-10.9766496597502,17.53233754607,10.2761781045602));
#253054=CARTESIAN_POINT('Ctrl Pts',(-11.0153831058062,17.509469303015,10.2949949648019));
#253055=CARTESIAN_POINT('Ctrl Pts',(-11.0548720063232,17.4859489416177,
10.3127830729603));
#253056=CARTESIAN_POINT('Ctrl Pts',(-11.0796877287229,17.4711682120573,
10.3239615243301));
#253057=CARTESIAN_POINT('Ctrl Pts',(-11.1048021784492,17.4561297662143,
10.334732885865));
#253058=CARTESIAN_POINT('Ctrl Pts',(-11.1302716240205,17.4407960455575,
10.3450809768682));
#253059=CARTESIAN_POINT('Ctrl Pts',(-11.133534522926,17.4388316376473,10.3464066741518));
#253060=CARTESIAN_POINT('Ctrl Pts',(-11.1368444814984,17.4368375143527,
10.3477421732253));
#253061=CARTESIAN_POINT('Ctrl Pts',(-11.1402014540769,17.4348135805134,
10.3490866477515));
#253062=CARTESIAN_POINT('Ctrl Pts',(-11.1634523364314,17.4207955191525,
10.3583986746769));
#253063=CARTESIAN_POINT('Ctrl Pts',(-11.1888999619152,17.4053855959267,
10.3681438907177));
#253064=CARTESIAN_POINT('Ctrl Pts',(-11.2165864196586,17.3885116678718,
10.3781019745387));
#253065=CARTESIAN_POINT('Ctrl Pts',(-11.2428834580868,17.3724845423145,
10.3875603211188));
#253066=CARTESIAN_POINT('Ctrl Pts',(-11.2712010415816,17.3551362907659,
10.3972103351089));
#253067=CARTESIAN_POINT('Ctrl Pts',(-11.3015454973134,17.3364193052562,
10.4068332266143));
#253068=CARTESIAN_POINT('Ctrl Pts',(-11.3294861443248,17.3191850305714,
10.4156938177271));
#253069=CARTESIAN_POINT('Ctrl Pts',(-11.3591456462872,17.3007901011278,
10.4245310145524));
#253070=CARTESIAN_POINT('Ctrl Pts',(-11.3904953869209,17.2812133843576,
10.4331534134154));
#253071=CARTESIAN_POINT('Ctrl Pts',(-11.4172741329811,17.2644910792767,
10.4405186108593));
#253072=CARTESIAN_POINT('Ctrl Pts',(-11.4452859462111,17.2469065873015,
10.4477267145341));
#253073=CARTESIAN_POINT('Ctrl Pts',(-11.4744873444476,17.2284589921133,
10.4546478967175));
#253074=CARTESIAN_POINT('Ctrl Pts',(-11.5202202572946,17.1995678323082,
10.4654873030716));
#253075=CARTESIAN_POINT('Ctrl Pts',(-11.5689731349128,17.168515895519,10.4757267751551));
#253076=CARTESIAN_POINT('Ctrl Pts',(-11.6207249382501,17.1351752316462,
10.4848293432629));
#253077=CARTESIAN_POINT('Ctrl Pts',(-11.6734329344732,17.101218548552,10.494100095092));
#253078=CARTESIAN_POINT('Ctrl Pts',(-11.729251728668,17.0648877677508,10.5021913674124));
#253079=CARTESIAN_POINT('Ctrl Pts',(-11.7881624182473,17.0260461266243,
10.5084811702002));
#253080=CARTESIAN_POINT('Ctrl Pts',(-11.8289742492172,16.9991376232004,
10.5128385859773));
#253081=CARTESIAN_POINT('Ctrl Pts',(-11.8712700649381,16.9710240320009,
10.5163302540639));
#253082=CARTESIAN_POINT('Ctrl Pts',(-11.9150443644683,16.9416595065134,
10.5187352270655));
#253083=CARTESIAN_POINT('Ctrl Pts',(-11.9369315142334,16.9269772437696,
10.5199377135664));
#253084=CARTESIAN_POINT('Ctrl Pts',(-11.9591882941008,16.9119822430818,
10.5208683530178));
#253085=CARTESIAN_POINT('Ctrl Pts',(-11.9818140666299,16.8966687496598,
10.5214985282388));
#253086=CARTESIAN_POINT('Ctrl Pts',(-11.9931269528945,16.8890120029488,
10.5218136158493));
#253087=CARTESIAN_POINT('Ctrl Pts',(-12.0045320878087,16.8812756328229,
10.5220535773307));
#253088=CARTESIAN_POINT('Ctrl Pts',(-12.0160293944455,16.8734589186178,
10.5222147764293));
#253089=CARTESIAN_POINT('Ctrl Pts',(-12.0225750424949,16.8690087059111,
10.5223065503203));
#253090=CARTESIAN_POINT('Ctrl Pts',(-12.0291505657733,16.8645324516318,
10.5223727946133));
#253091=CARTESIAN_POINT('Ctrl Pts',(-12.0357559503319,16.8600300226773,
10.5224128327684));
#253092=CARTESIAN_POINT('Ctrl Pts',(-12.0400907494629,16.8570752931007,
10.5224391079017));
#253093=CARTESIAN_POINT('Ctrl Pts',(-12.0444384088699,16.8541092909496,
10.5224540968307));
#253094=CARTESIAN_POINT('Ctrl Pts',(-12.0487989246503,16.8511319785868,
10.5224576074224));
#253095=CARTESIAN_POINT('Ctrl Pts',(-12.0494649013179,16.8506772570205,
10.5224581435911));
#253096=CARTESIAN_POINT('Ctrl Pts',(-12.0501311778753,16.8502222716306,
10.5224584120037));
#253097=CARTESIAN_POINT('Ctrl Pts',(-12.0507977543068,16.849767022284,10.5224584120037));
#253098=CARTESIAN_POINT('',(-10.136216527139,18.0000290155585,9.7668199380001));
#253099=CARTESIAN_POINT('Ctrl Pts',(-10.2860558710829,17.9194769522284,
9.81858267383117));
#253100=CARTESIAN_POINT('Ctrl Pts',(-10.2713324572546,17.9273463122207,
9.80738290407152));
#253101=CARTESIAN_POINT('Ctrl Pts',(-10.2554198807937,17.9358766182594,
9.79769600724483));
#253102=CARTESIAN_POINT('Ctrl Pts',(-10.2057734706408,17.9625391579465,
9.77443478173434));
#253103=CARTESIAN_POINT('Ctrl Pts',(-10.1698728542588,17.9818780749085,
9.766819938));
#253104=CARTESIAN_POINT('Ctrl Pts',(-10.136216527139,18.0000290155585,9.766819938));
#253105=CARTESIAN_POINT('',(-8.27211728405524,18.8917478561293,9.7668199380001));
#253106=CARTESIAN_POINT('Origin',(1.50972242667295E-16,-0.795020000000708,
9.7668199380001));
#253107=CARTESIAN_POINT('',(-8.09389041982902,18.9669941112817,9.83591616643078));
#253108=CARTESIAN_POINT('Ctrl Pts',(-8.27211728405525,18.8917478561293,
9.766819938));
#253109=CARTESIAN_POINT('Ctrl Pts',(-8.23686450388936,18.9065606041767,
9.766819938));
#253110=CARTESIAN_POINT('Ctrl Pts',(-8.19927829011636,18.9223752026604,
9.77443532519701));
#253111=CARTESIAN_POINT('Ctrl Pts',(-8.13893159590425,18.947856296796,9.80147670737393));
#253112=CARTESIAN_POINT('Ctrl Pts',(-8.11476906629257,18.9580921875732,
9.81732376766151));
#253113=CARTESIAN_POINT('Ctrl Pts',(-8.09389041979871,18.9669941112139,
9.83591616642921));
#253114=CARTESIAN_POINT('',(-6.05149823343867,19.6990248222762,10.6113018121317));
#253115=CARTESIAN_POINT('Ctrl Pts',(-8.09389041979145,18.966994111217,9.83591616643569));
#253116=CARTESIAN_POINT('Ctrl Pts',(-8.04264418451054,18.9888437111791,
9.88155085150697));
#253117=CARTESIAN_POINT('Ctrl Pts',(-7.98887081278666,19.0114817627137,
9.92637519305247));
#253118=CARTESIAN_POINT('Ctrl Pts',(-7.93252188061791,19.0348466806321,
9.9700737376562));
#253119=CARTESIAN_POINT('Ctrl Pts',(-7.8773913259873,19.0577064019111,10.0128274316098));
#253120=CARTESIAN_POINT('Ctrl Pts',(-7.81979518744771,19.0812619908812,
10.0545035562058));
#253121=CARTESIAN_POINT('Ctrl Pts',(-7.75971912360146,19.1054409544466,
10.0947725886087));
#253122=CARTESIAN_POINT('Ctrl Pts',(-7.70121466926597,19.1289873884042,
10.1339881699321));
#253123=CARTESIAN_POINT('Ctrl Pts',(-7.64035819191815,19.1531250807643,
10.1718693504872));
#253124=CARTESIAN_POINT('Ctrl Pts',(-7.57716867353541,19.1777716812491,
10.2080783951547));
#253125=CARTESIAN_POINT('Ctrl Pts',(-7.51397915515267,19.202418281734,10.2442874398221));
#253126=CARTESIAN_POINT('Ctrl Pts',(-7.44845628981727,19.2275739365196,
10.2788245367134));
#253127=CARTESIAN_POINT('Ctrl Pts',(-7.38065532205139,19.2531389680758,
10.3113162328013));
#253128=CARTESIAN_POINT('Ctrl Pts',(-7.30997695801769,19.2797889506115,
10.3451868396648));
#253129=CARTESIAN_POINT('Ctrl Pts',(-7.23678788283756,19.306896860262,10.3769120428515));
#253130=CARTESIAN_POINT('Ctrl Pts',(-7.161079765867,19.3343711897959,10.4061121994983));
#253131=CARTESIAN_POINT('Ctrl Pts',(-7.10832540338945,19.3535156461244,
10.426459233737));
#253132=CARTESIAN_POINT('Ctrl Pts',(-7.05308280468204,19.3732994436594,
10.4460744803023));
#253133=CARTESIAN_POINT('Ctrl Pts',(-6.99510177211534,19.3937316283126,
10.4646577201981));
#253134=CARTESIAN_POINT('Ctrl Pts',(-6.97605345606463,19.4004441460731,
10.4707628102786));
#253135=CARTESIAN_POINT('Ctrl Pts',(-6.95670945490596,19.4072267045799,
10.4767561275707));
#253136=CARTESIAN_POINT('Ctrl Pts',(-6.9370605167607,19.4140798063555,10.4826258572761));
#253137=CARTESIAN_POINT('Ctrl Pts',(-6.89741156787412,19.4279084560265,
10.4944701926465));
#253138=CARTESIAN_POINT('Ctrl Pts',(-6.85655695287027,19.4420121419374,
10.505781677754));
#253139=CARTESIAN_POINT('Ctrl Pts',(-6.81435148284052,19.4564113033955,
10.5164823099638));
#253140=CARTESIAN_POINT('Ctrl Pts',(-6.77413859217824,19.4701306602688,
10.526677750336));
#253141=CARTESIAN_POINT('Ctrl Pts',(-6.73269876050905,19.4841185510359,
10.5363187410116));
#253142=CARTESIAN_POINT('Ctrl Pts',(-6.68992498278119,19.4983837786319,
10.5452976076085));
#253143=CARTESIAN_POINT('Ctrl Pts',(-6.65027812407831,19.5116061661064,
10.5536200863371));
#253144=CARTESIAN_POINT('Ctrl Pts',(-6.60948483138133,19.5250670110719,
10.5613736123856));
#253145=CARTESIAN_POINT('Ctrl Pts',(-6.56748306979701,19.5387622491876,
10.5684374362021));
#253146=CARTESIAN_POINT('Ctrl Pts',(-6.53472457755524,19.5494435952703,
10.5739467341211));
#253147=CARTESIAN_POINT('Ctrl Pts',(-6.50123129412447,19.5602673720046,
10.5790358855243));
#253148=CARTESIAN_POINT('Ctrl Pts',(-6.46698736827724,19.5712251623583,
10.5836312594593));
#253149=CARTESIAN_POINT('Ctrl Pts',(-6.4103452907304,19.5893501873255,10.5912323601023));
#253150=CARTESIAN_POINT('Ctrl Pts',(-6.35157983700779,19.6078698490646,
10.5975343141808));
#253151=CARTESIAN_POINT('Ctrl Pts',(-6.29052762861261,19.6267616751198,
10.6022034622568));
#253152=CARTESIAN_POINT('Ctrl Pts',(-6.23083403639785,19.6452330947519,
10.6067687061451));
#253153=CARTESIAN_POINT('Ctrl Pts',(-6.16895433186331,19.664060299732,10.6097731005588));
#253154=CARTESIAN_POINT('Ctrl Pts',(-6.10473538979172,19.6832224820505,
10.6108547577978));
#253155=CARTESIAN_POINT('Ctrl Pts',(-6.08720064090917,19.6884546463335,
10.6111501003783));
#253156=CARTESIAN_POINT('Ctrl Pts',(-6.0694914894001,19.6937117857538,10.6113017967934));
#253157=CARTESIAN_POINT('Ctrl Pts',(-6.05160481279319,19.6989934792761,
10.6113017967933));
#253158=CARTESIAN_POINT('Ctrl Pts',(-6.051568912085,19.6990040802693,10.6113017967933));
#253159=CARTESIAN_POINT('Ctrl Pts',(-6.05153301066792,19.6990146813693,
10.6113017967933));
#253160=CARTESIAN_POINT('Ctrl Pts',(-6.05149710854188,19.6990252825761,
10.6113017967933));
#253161=CARTESIAN_POINT('',(-4.57335909280004,20.0722973092131,10.2547238746359));
#253162=CARTESIAN_POINT('Ctrl Pts',(-4.57335909280004,20.0722973092131,
10.2547238746359));
#253163=CARTESIAN_POINT('Ctrl Pts',(-4.80425745888784,20.0237786161691,
10.3714518704482));
#253164=CARTESIAN_POINT('Ctrl Pts',(-5.04652195043028,19.9682267912677,
10.4606465191303));
#253165=CARTESIAN_POINT('Ctrl Pts',(-5.54434719349288,19.843053917255,10.5808669919126));
#253166=CARTESIAN_POINT('Ctrl Pts',(-5.798278083295,19.7737961048185,10.6113082792472));
#253167=CARTESIAN_POINT('Ctrl Pts',(-6.05149709487963,19.6990252386497,
10.6112991616119));
#253168=CARTESIAN_POINT('',(1.7878620796721,20.437015761884,7.07972387463592));
#253169=CARTESIAN_POINT('Ctrl Pts',(1.7878620796721,20.437015761884,7.07972387463592));
#253170=CARTESIAN_POINT('Ctrl Pts',(0.726855358936168,20.5356370791034,
7.60940398627507));
#253171=CARTESIAN_POINT('Ctrl Pts',(-0.34018956143762,20.5545376895006,
8.13807221934286));
#253172=CARTESIAN_POINT('Ctrl Pts',(-2.4695652453569,20.4325951278868,9.19688591202112));
#253173=CARTESIAN_POINT('Ctrl Pts',(-3.52888811423209,20.2917519446696,
9.72557665440121));
#253174=CARTESIAN_POINT('Ctrl Pts',(-4.57335909280003,20.0722973092131,
10.2547238746359));
#253175=CARTESIAN_POINT('',(3.64115400667952,20.1452051901461,4.05816993799998));
#253176=CARTESIAN_POINT('Ctrl Pts',(3.64115400667952,20.1452051901461,4.05816993800001));
#253177=CARTESIAN_POINT('Ctrl Pts',(3.64182380490283,20.1506195707074,4.3703477017884));
#253178=CARTESIAN_POINT('Ctrl Pts',(3.5999946995024,20.1635234526612,4.68086901289865));
#253179=CARTESIAN_POINT('Ctrl Pts',(3.43298794270132,20.2021464815255,5.28135145811705));
#253180=CARTESIAN_POINT('Ctrl Pts',(3.30859558691986,20.2276468270309,5.5682392279477));
#253181=CARTESIAN_POINT('Ctrl Pts',(2.98372221362916,20.2855817511542,6.09968126920184));
#253182=CARTESIAN_POINT('Ctrl Pts',(2.78470829095937,20.3176704624242,6.34130950863168));
#253183=CARTESIAN_POINT('Ctrl Pts',(2.32558573237498,20.3805616320703,6.76249502048974));
#253184=CARTESIAN_POINT('Ctrl Pts',(2.06730043232475,20.411041671373,6.94021580521464));
#253185=CARTESIAN_POINT('Ctrl Pts',(1.78786207967212,20.437015761884,7.07972387463592));
#253186=CARTESIAN_POINT('',(3.62901896788997,20.0754167537113,0.));
#253187=CARTESIAN_POINT('Origin',(23.4615797920988,-8.36917514593004,0.795020000000001));
#253188=CARTESIAN_POINT('',(-3.68130610545846,-25.1725001378972,0.79502));
#253189=CARTESIAN_POINT('',(-3.63550862643635,-24.869230835306,0.795020000000001));
#253190=CARTESIAN_POINT('',(-3.16312612177963,-21.741130428854,0.795020000000001));
#253191=CARTESIAN_POINT('',(-3.9861732399943,-25.1245077754632,0.795020000000001));
#253192=CARTESIAN_POINT('Origin',(-3.93689151030474,-24.8237182292372,0.795020000000001));
#253193=CARTESIAN_POINT('',(-23.4615797920988,-8.36917514593004,0.795020000000001));
#253194=CARTESIAN_POINT('Origin',(0.,-0.795020000000708,0.795020000000001));
#253195=CARTESIAN_POINT('',(-28.7611921665843,-4.01367274978214,0.795020000000001));
#253196=CARTESIAN_POINT('Origin',(-29.504485083045,-10.3200200000007,0.795020000000001));
#253197=CARTESIAN_POINT('Origin',(-28.463875,-1.49113384969471,0.795020000000001));
#253198=CARTESIAN_POINT('',(28.7611921665843,-4.01367274978214,0.795020000000001));
#253199=CARTESIAN_POINT('Origin',(28.463875,-1.49113384969471,0.795020000000001));
#253200=CARTESIAN_POINT('',(23.4615797920988,-8.36917514593004,0.795020000000001));
#253201=CARTESIAN_POINT('Origin',(29.504485083045,-10.3200200000007,0.795020000000001));
#253202=CARTESIAN_POINT('',(4.22352102602902,-25.0844296811419,0.79502));
#253203=CARTESIAN_POINT('Origin',(0.,-0.795020000000708,0.795020000000001));
#253204=CARTESIAN_POINT('Origin',(-1.73472347597681E-15,-0.795020000000725,
0.79502));
#253205=CARTESIAN_POINT('Origin',(23.4615797920988,-8.36917514593004,0.795020000000001));
#253206=CARTESIAN_POINT('',(-28.7611921665843,2.42363274978072,0.795020000000001));
#253207=CARTESIAN_POINT('Origin',(-28.463875,-0.0989061503067087,0.795020000000001));
#253208=CARTESIAN_POINT('',(-23.4615797920988,6.77913514592863,0.795020000000001));
#253209=CARTESIAN_POINT('Origin',(-29.504485083045,8.72997999999929,0.795020000000001));
#253210=CARTESIAN_POINT('',(-3.68130610545845,23.5824601378958,0.79502));
#253211=CARTESIAN_POINT('Origin',(0.,-0.795020000000708,0.795020000000001));
#253212=CARTESIAN_POINT('',(4.22352102602901,23.4943896811405,0.79502));
#253213=CARTESIAN_POINT('Origin',(-6.07153216591882E-14,-0.795020000001072,
0.79502));
#253214=CARTESIAN_POINT('',(4.17097809424125,23.192216023622,0.795020000000001));
#253215=CARTESIAN_POINT('',(3.62901896788996,20.0754167537113,0.795020000000001));
#253216=CARTESIAN_POINT('',(4.52724321699998,23.4396168111783,0.795020000000001));
#253217=CARTESIAN_POINT('Origin',(4.4712721482515,23.1399999233646,0.795020000000001));
#253218=CARTESIAN_POINT('',(23.4615797920988,6.77913514592863,0.795020000000001));
#253219=CARTESIAN_POINT('Origin',(0.,-0.795020000000708,0.795020000000001));
#253220=CARTESIAN_POINT('',(28.7611921665843,2.42363274978072,0.795020000000001));
#253221=CARTESIAN_POINT('Origin',(29.504485083045,8.72997999999929,0.795020000000001));
#253222=CARTESIAN_POINT('Origin',(28.463875,-0.0989061503067087,0.795020000000001));
#253223=CARTESIAN_POINT('Origin',(-3.16312612177963,20.1510904288526,1.1129222259541));
#253224=CARTESIAN_POINT('',(-3.68130610545845,23.5824601378958,0.));
#253225=CARTESIAN_POINT('',(-3.68130610545845,23.5824601378958,1.1129222259541));
#253226=CARTESIAN_POINT('',(-3.68130610545845,23.5824601378958,0.985479088020998));
#253227=CARTESIAN_POINT('',(-3.68130610545845,23.5824601378958,13.49502));
#253228=CARTESIAN_POINT('',(-3.64186702748801,23.321295944444,1.32295316968629));
#253229=CARTESIAN_POINT('Ctrl Pts',(-3.68130610539391,23.5824601374684,
0.985479088073054));
#253230=CARTESIAN_POINT('Ctrl Pts',(-3.68130610516507,23.582460135953,1.02340391708304));
#253231=CARTESIAN_POINT('Ctrl Pts',(-3.68045720722421,23.5768387635195,
1.06126028647087));
#253232=CARTESIAN_POINT('Ctrl Pts',(-3.67699716347012,23.5539264749254,
1.13545111840203));
#253233=CARTESIAN_POINT('Ctrl Pts',(-3.67430950743952,23.5361289107842,
1.17139654329483));
#253234=CARTESIAN_POINT('Ctrl Pts',(-3.66703450807212,23.4879541196906,
1.23671606272518));
#253235=CARTESIAN_POINT('Ctrl Pts',(-3.66240993957313,23.4573303890089,
1.26521920972621));
#253236=CARTESIAN_POINT('Ctrl Pts',(-3.6523752003695,23.3908806973457,1.30496307697338));
#253237=CARTESIAN_POINT('Ctrl Pts',(-3.64724039561848,23.3568782000679,
1.31748931400299));
#253238=CARTESIAN_POINT('Ctrl Pts',(-3.64186702748801,23.321295944444,1.32295316968628));
#253239=CARTESIAN_POINT('',(-3.16824658110445,20.1849979312205,1.80454821493991));
#253240=CARTESIAN_POINT('',(-3.17856853646019,20.2533495581867,1.79405246334259));
#253241=CARTESIAN_POINT('',(-3.16782946530666,20.1822358050119,1.80454821490339));
#253242=CARTESIAN_POINT('',(-3.68130610545845,23.5824601378958,0.));
#253243=CARTESIAN_POINT('Origin',(-1.2490009027033E-13,-0.79502,0.));
#253244=CARTESIAN_POINT('',(-3.68130610545847,-25.1725001378972,0.));
#253245=CARTESIAN_POINT('',(-3.16312612177942,-21.7411304288526,0.));
#253246=CARTESIAN_POINT('',(4.22352102602903,-25.0844296811419,0.));
#253247=CARTESIAN_POINT('Origin',(-1.73472347597681E-15,-0.795020000000725,
0.));
#253248=CARTESIAN_POINT('',(4.22352102602903,-25.0844296811419,0.));
#253249=CARTESIAN_POINT('',(4.22352102602901,23.4943896811405,0.));
#253250=CARTESIAN_POINT('',(3.62901896789008,20.075416753712,0.));
#253251=CARTESIAN_POINT('Origin',(-6.07153216591882E-14,-0.795020000001072,
0.));
#253252=CARTESIAN_POINT('Origin',(3.62901896788997,-21.6654567537128,1.1129222259541));
#253253=CARTESIAN_POINT('',(4.22352102602903,-25.0844296811419,0.));
#253254=CARTESIAN_POINT('',(4.22352102602901,-25.0844296811419,0.989709510998373));
#253255=CARTESIAN_POINT('',(4.22352102602901,-25.0844296811419,1.1129222259541));
#253256=CARTESIAN_POINT('',(4.17821229300025,-24.8238597983624,1.32723794770921));
#253257=CARTESIAN_POINT('Ctrl Pts',(4.22352102595667,-25.0844296807259,
0.989709511048766));
#253258=CARTESIAN_POINT('Ctrl Pts',(4.22352102569856,-25.0844296792415,
1.02766238713542));
#253259=CARTESIAN_POINT('Ctrl Pts',(4.22254566087156,-25.0788203699251,
1.06554664388277));
#253260=CARTESIAN_POINT('Ctrl Pts',(4.21856998171867,-25.0559562953508,
1.13979074066685));
#253261=CARTESIAN_POINT('Ctrl Pts',(4.21548157901556,-25.0381949350814,
1.17576012774058));
#253262=CARTESIAN_POINT('Ctrl Pts',(4.20712631312166,-24.9901439191066,
1.24107402417114));
#253263=CARTESIAN_POINT('Ctrl Pts',(4.20181887836872,-24.9596209369134,
1.26955524378626));
#253264=CARTESIAN_POINT('Ctrl Pts',(4.19029360225228,-24.8933392369869,
1.30929311500224));
#253265=CARTESIAN_POINT('Ctrl Pts',(4.18438963828134,-24.8593856236986,
1.32181107978516));
#253266=CARTESIAN_POINT('Ctrl Pts',(4.17821229300025,-24.8238597983624,
1.32723794770919));
#253267=CARTESIAN_POINT('',(3.64658599543673,-21.7664844806576,1.79427655122907));
#253268=CARTESIAN_POINT('Origin',(-3.16312612177963,-21.741130428854,2.426594969));
#253269=CARTESIAN_POINT('',(-3.68130610545847,-25.1725001378972,0.));
#253270=CARTESIAN_POINT('',(-3.6355086264375,-24.8692308353136,4.058169938));
#253271=CARTESIAN_POINT('',(-3.16312612177963,-21.741130428854,4.058169938));
#253272=CARTESIAN_POINT('',(-3.63550862643635,-24.869230835306,0.795020000000001));
#253273=CARTESIAN_POINT('Origin',(-1.73472347597681E-15,-0.795020000000725,
0.));
#253274=CARTESIAN_POINT('Origin',(3.62901896788996,20.0754167537113,2.426594969));
#253275=CARTESIAN_POINT('',(4.17097813058699,23.1922160181194,4.05816993804513));
#253276=CARTESIAN_POINT('',(3.62901896788996,20.0754167537113,4.05816993800001));
#253277=CARTESIAN_POINT('',(4.17097809424125,23.192216023622,2.426594969));
#253278=CARTESIAN_POINT('',(4.22352102602901,23.4943896811405,0.));
#253279=CARTESIAN_POINT('Origin',(-6.07153216591882E-14,-0.795020000001072,
0.));
#253280=CARTESIAN_POINT('Origin',(0.,-0.795020000000708,0.79502));
#253281=CARTESIAN_POINT('',(-31.003875,-1.49113384969471,0.795020000000001));
#253282=CARTESIAN_POINT('Origin',(-28.463875,-1.49113384969471,0.795020000000001));
#253283=CARTESIAN_POINT('',(-31.003875,0.880590083044297,0.795020000000001));
#253284=CARTESIAN_POINT('Origin',(0.,-0.795020000000708,0.79502));
#253285=CARTESIAN_POINT('',(31.003875,-0.0989061503067091,0.795020000000001));
#253286=CARTESIAN_POINT('Origin',(28.463875,-0.0989061503067087,0.795020000000001));
#253287=CARTESIAN_POINT('',(31.003875,0.880590083044297,0.795020000000001));
#253288=CARTESIAN_POINT('Origin',(0.,-0.795020000000708,0.79502));
#253289=CARTESIAN_POINT('',(31.003875,-1.49113384969471,0.795020000000001));
#253290=CARTESIAN_POINT('',(31.003875,0.880590083044297,0.795020000000001));
#253291=CARTESIAN_POINT('Origin',(28.463875,-1.49113384969471,0.795020000000001));
#253292=CARTESIAN_POINT('Origin',(0.,-0.795020000000708,0.79502));
#253293=CARTESIAN_POINT('',(-31.003875,-0.0989061503067087,0.795020000000001));
#253294=CARTESIAN_POINT('',(-31.003875,0.880590083044297,0.795020000000001));
#253295=CARTESIAN_POINT('Origin',(-28.463875,-0.0989061503067087,0.795020000000001));
#253296=CARTESIAN_POINT('Origin',(28.463875,-0.0989061503067087,13.49502));
#253297=CARTESIAN_POINT('',(31.003875,-0.0989061503067092,10.95502));
#253298=CARTESIAN_POINT('',(31.003875,-0.0989061503067095,13.49502));
#253299=CARTESIAN_POINT('',(28.7611921665843,2.42363274978072,10.95502));
#253300=CARTESIAN_POINT('',(28.7611921665843,2.42363274978072,13.49502));
#253301=CARTESIAN_POINT('Origin',(28.463875,-0.0989061503067087,10.95502));
#253302=CARTESIAN_POINT('Origin',(29.504485083045,8.72997999999929,13.49502));
#253303=CARTESIAN_POINT('',(23.4615797920988,6.77913514592862,13.49502));
#253304=CARTESIAN_POINT('Origin',(29.504485083045,8.72997999999929,10.95502));
#253305=CARTESIAN_POINT('Origin',(28.463875,-0.0989061503067115,10.95502));
#253306=CARTESIAN_POINT('',(28.463875,-0.0989061503067047,13.49502));
#253307=CARTESIAN_POINT('Origin',(28.463875,-0.0989061503067087,10.95502));
#253308=CARTESIAN_POINT('Origin',(28.463875,-0.0989061503067083,10.95502));
#253309=CARTESIAN_POINT('Origin',(-28.463875,-1.49113384969471,13.49502));
#253310=CARTESIAN_POINT('',(-31.003875,-1.49113384969471,10.95502));
#253311=CARTESIAN_POINT('',(-31.003875,-1.49113384969471,13.49502));
#253312=CARTESIAN_POINT('',(-28.7611921665843,-4.01367274978213,10.95502));
#253313=CARTESIAN_POINT('',(-28.7611921665843,-4.01367274978213,13.49502));
#253314=CARTESIAN_POINT('Origin',(-28.463875,-1.49113384969471,10.95502));
#253315=CARTESIAN_POINT('Origin',(-29.504485083045,-10.3200200000007,13.49502));
#253316=CARTESIAN_POINT('',(-23.4615797920988,-8.36917514593004,13.49502));
#253317=CARTESIAN_POINT('Origin',(-29.504485083045,-10.3200200000007,10.95502));
#253318=CARTESIAN_POINT('Origin',(-28.463875,-1.49113384969471,10.95502));
#253319=CARTESIAN_POINT('',(-28.463875,-1.49113384969471,13.49502));
#253320=CARTESIAN_POINT('Origin',(-28.463875,-1.4911338496947,10.95502));
#253321=CARTESIAN_POINT('Origin',(-28.463875,-1.49113384969471,10.95502));
#253322=CARTESIAN_POINT('Origin',(-31.003875,0.880590083044297,13.49502));
#253323=CARTESIAN_POINT('',(-31.003875,-0.0989061503067086,10.95502));
#253324=CARTESIAN_POINT('',(-31.003875,-0.0989061503067087,13.49502));
#253325=CARTESIAN_POINT('',(-31.003875,-0.795020000000708,10.95502));
#253326=CARTESIAN_POINT('Origin',(0.,-0.795020000000708,13.49502));
#253327=CARTESIAN_POINT('',(-3.98617324004416,-25.124507775455,4.058169938));
#253328=CARTESIAN_POINT('',(-3.9861732399943,-25.1245077754632,13.49502));
#253329=CARTESIAN_POINT('',(-1.64388843043275,-25.3940277404002,7.35912970452975));
#253330=CARTESIAN_POINT('Ctrl Pts',(-3.98617324004416,-25.124507775455,
4.058169938));
#253331=CARTESIAN_POINT('Ctrl Pts',(-3.98617012345555,-25.1245082860807,
4.23928991993817));
#253332=CARTESIAN_POINT('Ctrl Pts',(-3.97080832127552,-25.1270389586846,
4.42065899443633));
#253333=CARTESIAN_POINT('Ctrl Pts',(-3.91115970219623,-25.1366981490927,
4.77506884386983));
#253334=CARTESIAN_POINT('Ctrl Pts',(-3.86721992395861,-25.1437677647189,
4.94756406960662));
#253335=CARTESIAN_POINT('Ctrl Pts',(-3.69553692293934,-25.1706221444574,
5.45178328834287));
#253336=CARTESIAN_POINT('Ctrl Pts',(-3.52383463469075,-25.1966855513949,
5.7749935915455));
#253337=CARTESIAN_POINT('Ctrl Pts',(-3.20803417682936,-25.2395153754569,
6.20270637480567));
#253338=CARTESIAN_POINT('Ctrl Pts',(-3.09290307658818,-25.2544401600764,
6.33692749416379));
#253339=CARTESIAN_POINT('Ctrl Pts',(-2.84387748243994,-25.284643208069,
6.58958109491459));
#253340=CARTESIAN_POINT('Ctrl Pts',(-2.70906107438243,-25.3000179956248,
6.70868974574365));
#253341=CARTESIAN_POINT('Ctrl Pts',(-2.28304911254871,-25.3446184464909,
7.03730002124143));
#253342=CARTESIAN_POINT('Ctrl Pts',(-1.97467878234421,-25.3719219033809,
7.2163955927376));
#253343=CARTESIAN_POINT('Ctrl Pts',(-1.64388843693474,-25.3940277710987,
7.35912971368944));
#253344=CARTESIAN_POINT('',(5.69349918756836,-24.7824671035805,10.5342243394053));
#253345=CARTESIAN_POINT('Ctrl Pts',(-1.64388843650902,-25.3940277711271,
7.35912971387274));
#253346=CARTESIAN_POINT('Ctrl Pts',(-1.253096769786,-25.4201433733493,7.52739598658944));
#253347=CARTESIAN_POINT('Ctrl Pts',(-0.862858967202489,-25.4368721934995,
7.69515730730428));
#253348=CARTESIAN_POINT('Ctrl Pts',(-0.473248066303459,-25.4443524206438,
7.86257366648904));
#253349=CARTESIAN_POINT('Ctrl Pts',(-0.0817561718390128,-25.4518687614057,
8.03079829128865));
#253350=CARTESIAN_POINT('Ctrl Pts',(0.30910325477142,-25.4500470508587,
8.19867461565389));
#253351=CARTESIAN_POINT('Ctrl Pts',(0.699268118679514,-25.438976188361,
8.36636495850491));
#253352=CARTESIAN_POINT('Ctrl Pts',(1.09091760637802,-25.4278631999126,
8.53469338308868));
#253353=CARTESIAN_POINT('Ctrl Pts',(1.48186774661733,-25.4074305600378,
8.70283440810177));
#253354=CARTESIAN_POINT('Ctrl Pts',(1.87206016624837,-25.3777160126347,
8.87095221245237));
#253355=CARTESIAN_POINT('Ctrl Pts',(1.93064534591938,-25.3732545418042,
8.89619414765728));
#253356=CARTESIAN_POINT('Ctrl Pts',(1.98921344385439,-25.3685837302395,
8.92143555939137));
#253357=CARTESIAN_POINT('Ctrl Pts',(2.0477642599332,-25.3637036043651,8.94667700335947));
#253358=CARTESIAN_POINT('Ctrl Pts',(2.43756494497763,-25.3312142807943,
9.11472132467229));
#253359=CARTESIAN_POINT('Ctrl Pts',(2.82658580748168,-25.289453126753,9.28276421719591));
#253360=CARTESIAN_POINT('Ctrl Pts',(3.21476440694733,-25.238400337496,9.45096965603089));
#253361=CARTESIAN_POINT('Ctrl Pts',(3.60178703435452,-25.1874995803137,
9.61867418938669));
#253362=CARTESIAN_POINT('Ctrl Pts',(3.98797290667534,-25.1273623501651,
9.78654030238943));
#253363=CARTESIAN_POINT('Ctrl Pts',(4.3732484015631,-25.0579186506948,9.95473050957444));
#253364=CARTESIAN_POINT('Ctrl Pts',(4.75584243044087,-24.9889582701019,
10.1217501353709));
#253365=CARTESIAN_POINT('Ctrl Pts',(5.13753918100014,-24.9108203604143,
10.2890893597442));
#253366=CARTESIAN_POINT('Ctrl Pts',(5.51824775598002,-24.8233885301204,
10.4569073275529));
#253367=CARTESIAN_POINT('Ctrl Pts',(5.57668835624957,-24.8099673229797,
10.482668194051));
#253368=CARTESIAN_POINT('Ctrl Pts',(5.63510562718735,-24.7963270267254,
10.5084403415297));
#253369=CARTESIAN_POINT('Ctrl Pts',(5.6934991894634,-24.7824671233443,10.5342243456392));
#253370=CARTESIAN_POINT('',(7.56524722162735,-24.259473690451,10.9157209680834));
#253371=CARTESIAN_POINT('Ctrl Pts',(5.6934991894634,-24.7824671233443,10.5342243456392));
#253372=CARTESIAN_POINT('Ctrl Pts',(5.99332307964592,-24.7113029403882,
10.6663892890983));
#253373=CARTESIAN_POINT('Ctrl Pts',(6.30008901594091,-24.6325486708819,
10.762511245284));
#253374=CARTESIAN_POINT('Ctrl Pts',(6.92543204482427,-24.4584366116479,
10.8894329534887));
#253375=CARTESIAN_POINT('Ctrl Pts',(7.24634363705892,-24.3622923833108,
10.9199450218532));
#253376=CARTESIAN_POINT('Ctrl Pts',(7.56524722162735,-24.259473690451,10.9157209680834));
#253377=CARTESIAN_POINT('',(7.95515010375324,-24.1301681550308,10.9161131000558));
#253378=CARTESIAN_POINT('Origin',(5.62603700750478,-17.7928861334724,21.9075345872925));
#253379=CARTESIAN_POINT('',(10.1802928065561,-23.2488657928356,10.071619938));
#253380=CARTESIAN_POINT('Ctrl Pts',(7.9551501039967,-24.130168155745,10.9161131000725));
#253381=CARTESIAN_POINT('Ctrl Pts',(8.14875111990629,-24.0641679877881,
10.9162388823337));
#253382=CARTESIAN_POINT('Ctrl Pts',(8.33906509404071,-23.9965993993811,
10.9003705320288));
#253383=CARTESIAN_POINT('Ctrl Pts',(8.52600671334633,-23.9276984037749,
10.8684868415984));
#253384=CARTESIAN_POINT('Ctrl Pts',(8.71048740218146,-23.8597044322983,
10.8370228733551));
#253385=CARTESIAN_POINT('Ctrl Pts',(8.8916838502305,-23.7904129831274,10.7899623675269));
#253386=CARTESIAN_POINT('Ctrl Pts',(9.06951588798294,-23.7200595082952,
10.7273351377856));
#253387=CARTESIAN_POINT('Ctrl Pts',(9.09288299660349,-23.7108150700657,
10.7191059272425));
#253388=CARTESIAN_POINT('Ctrl Pts',(9.11619201915326,-23.7015523063444,
10.7106080156154));
#253389=CARTESIAN_POINT('Ctrl Pts',(9.13944277712177,-23.692271761462,10.701841537121));
#253390=CARTESIAN_POINT('Ctrl Pts',(9.14175019450327,-23.691350755334,10.7009715472101));
#253391=CARTESIAN_POINT('Ctrl Pts',(9.14405629305805,-23.6904298728716,
10.7000991810841));
#253392=CARTESIAN_POINT('Ctrl Pts',(9.14636107246794,-23.6895091153864,
10.6992244388816));
#253393=CARTESIAN_POINT('Ctrl Pts',(9.27748445829698,-23.6371254302185,
10.6494586526997));
#253394=CARTESIAN_POINT('Ctrl Pts',(9.40418877453386,-23.5852067107571,
10.5920752638726));
#253395=CARTESIAN_POINT('Ctrl Pts',(9.52656172242508,-23.5339402745517,
10.527086406147));
#253396=CARTESIAN_POINT('Ctrl Pts',(9.64906645857243,-23.4826186274983,
10.4620275593562));
#253397=CARTESIAN_POINT('Ctrl Pts',(9.76723050520836,-23.431950443395,10.3893468153985));
#253398=CARTESIAN_POINT('Ctrl Pts',(9.88111546511146,-23.3821269591779,
10.3090113940498));
#253399=CARTESIAN_POINT('Ctrl Pts',(9.98434861313555,-23.3369635317541,
10.2361898515851));
#253400=CARTESIAN_POINT('Ctrl Pts',(10.0840653847797,-23.2924941021569,
10.1570780034381));
#253401=CARTESIAN_POINT('Ctrl Pts',(10.1802928065561,-23.2488657928356,
10.071619938));
#253402=CARTESIAN_POINT('',(11.9520475103278,-22.3580037443407,10.0715945512861));
#253403=CARTESIAN_POINT('Origin',(0.,-0.795020000000708,10.071619938));
#253404=CARTESIAN_POINT('',(13.9618076828249,-21.1145051999921,10.8245822888903));
#253405=CARTESIAN_POINT('Ctrl Pts',(11.9520407385968,-22.3580080828973,
10.0716129388879));
#253406=CARTESIAN_POINT('Ctrl Pts',(11.9901082353927,-22.3369111550692,
10.1015588196482));
#253407=CARTESIAN_POINT('Ctrl Pts',(12.0281990367285,-22.3156703478859,
10.1313344350519));
#253408=CARTESIAN_POINT('Ctrl Pts',(12.0664128674458,-22.2942246135743,
10.160703505918));
#253409=CARTESIAN_POINT('Ctrl Pts',(12.1237418565154,-22.2620513861103,
10.2047634473334));
#253410=CARTESIAN_POINT('Ctrl Pts',(12.1813506682066,-22.2294152893542,
10.24790436762));
#253411=CARTESIAN_POINT('Ctrl Pts',(12.2395748768705,-22.1961108657749,
10.2893258059753));
#253412=CARTESIAN_POINT('Ctrl Pts',(12.2787439102557,-22.173706060128,10.3171911516628));
#253413=CARTESIAN_POINT('Ctrl Pts',(12.3181858030374,-22.1510020234295,
10.3442918385625));
#253414=CARTESIAN_POINT('Ctrl Pts',(12.3580006849396,-22.1279375585949,
10.3703784898104));
#253415=CARTESIAN_POINT('Ctrl Pts',(12.3773700562969,-22.1167170258897,
10.3830692730389));
#253416=CARTESIAN_POINT('Ctrl Pts',(12.3968318283909,-22.1054078641945,
10.3955112970508));
#253417=CARTESIAN_POINT('Ctrl Pts',(12.4163896527773,-22.0940066047067,
10.4076933127666));
#253418=CARTESIAN_POINT('Ctrl Pts',(12.4263496665394,-22.0882004015646,
10.4138971236702));
#253419=CARTESIAN_POINT('Ctrl Pts',(12.436335842601,-22.0823695831737,10.4200307489659));
#253420=CARTESIAN_POINT('Ctrl Pts',(12.4463476556287,-22.0765142763307,
10.4260955119269));
#253421=CARTESIAN_POINT('Ctrl Pts',(12.5006629723377,-22.0447485167496,
10.4589975967022));
#253422=CARTESIAN_POINT('Ctrl Pts',(12.5556984313958,-22.0122822783713,
10.4898514687257));
#253423=CARTESIAN_POINT('Ctrl Pts',(12.6115776652424,-21.9790154047483,
10.518468432811));
#253424=CARTESIAN_POINT('Ctrl Pts',(12.6899221566753,-21.9323741730037,
10.5585903411352));
#253425=CARTESIAN_POINT('Ctrl Pts',(12.7697966948424,-21.8842337631953,
10.5946036824557));
#253426=CARTESIAN_POINT('Ctrl Pts',(12.8511804955068,-21.8345236078362,
10.6267982673828));
#253427=CARTESIAN_POINT('Ctrl Pts',(12.859607006239,-21.8293765987974,10.6301317073696));
#253428=CARTESIAN_POINT('Ctrl Pts',(12.868049712766,-21.8242127447226,10.6334241681385));
#253429=CARTESIAN_POINT('Ctrl Pts',(12.8765086024564,-21.8190319559177,
10.6366759443615));
#253430=CARTESIAN_POINT('Ctrl Pts',(12.8891948705386,-21.8112620383444,
10.6415528143075));
#253431=CARTESIAN_POINT('Ctrl Pts',(12.9019053570532,-21.8034611887162,
10.6463323512008));
#253432=CARTESIAN_POINT('Ctrl Pts',(12.9146386316373,-21.795630175171,10.651015161608));
#253433=CARTESIAN_POINT('Ctrl Pts',(12.9942340360604,-21.746678690927,10.6802873009727));
#253434=CARTESIAN_POINT('Ctrl Pts',(13.0744224147356,-21.6967320875808,
10.7056692046081));
#253435=CARTESIAN_POINT('Ctrl Pts',(13.1548538448886,-21.6459882335286,
10.7273671902694));
#253436=CARTESIAN_POINT('Ctrl Pts',(13.2388534447166,-21.5929932361003,
10.7500277610086));
#253437=CARTESIAN_POINT('Ctrl Pts',(13.3231191618346,-21.5391281662657,
10.7686703568424));
#253438=CARTESIAN_POINT('Ctrl Pts',(13.4072614967408,-21.484603954202,10.7834772635727));
#253439=CARTESIAN_POINT('Ctrl Pts',(13.4130514411062,-21.4808520716953,
10.7844961462349));
#253440=CARTESIAN_POINT('Ctrl Pts',(13.4188408009164,-21.4770970646164,
10.7854968469273));
#253441=CARTESIAN_POINT('Ctrl Pts',(13.4246294487431,-21.4733390003325,
10.7864794162807));
#253442=CARTESIAN_POINT('Ctrl Pts',(13.4287253539447,-21.4706798862338,
10.7871746582519));
#253443=CARTESIAN_POINT('Ctrl Pts',(13.4328216858398,-21.4680187661573,
10.787860821789));
#253444=CARTESIAN_POINT('Ctrl Pts',(13.4369184597887,-21.4653556269002,
10.7885378964074));
#253445=CARTESIAN_POINT('Ctrl Pts',(13.6020805126736,-21.3579907704773,
10.8158342606539));
#253446=CARTESIAN_POINT('Ctrl Pts',(13.7675778585373,-21.2475934372143,
10.8282692659692));
#253447=CARTESIAN_POINT('Ctrl Pts',(13.9333933432409,-21.1339999064115,
10.8252508255255));
#253448=CARTESIAN_POINT('Ctrl Pts',(13.9428637410279,-21.1275121171398,
10.825078430096));
#253449=CARTESIAN_POINT('Ctrl Pts',(13.95233518766,-21.1210138934288,10.824855621802));
#253450=CARTESIAN_POINT('Ctrl Pts',(13.9618076839558,-21.114505201638,10.8245822888902));
#253451=CARTESIAN_POINT('',(14.1811797478497,-20.9620151523481,10.8247076070971));
#253452=CARTESIAN_POINT('Origin',(13.0496247635899,-19.5734519679384,17.2150208669313));
#253453=CARTESIAN_POINT('',(14.3737634795775,-20.8252084417572,3.46201999992051));
#253454=CARTESIAN_POINT('Ctrl Pts',(14.1811797478497,-20.9620151523481,
10.8247076070971));
#253455=CARTESIAN_POINT('Ctrl Pts',(14.3690100907354,-20.8299351952479,
10.8292653513134));
#253456=CARTESIAN_POINT('Ctrl Pts',(14.5531126198637,-20.6965525581346,
10.8182870097648));
#253457=CARTESIAN_POINT('Ctrl Pts',(14.7335497530648,-20.562061515588,10.7913303057708));
#253458=CARTESIAN_POINT('Ctrl Pts',(14.9091090360745,-20.4312062388397,
10.7651023362751));
#253459=CARTESIAN_POINT('Ctrl Pts',(15.0811984191812,-20.2993015669817,
10.7237483556677));
#253460=CARTESIAN_POINT('Ctrl Pts',(15.2498685375013,-20.1665204423099,
10.6668123437371));
#253461=CARTESIAN_POINT('Ctrl Pts',(15.3011411099868,-20.1261574550348,
10.6495048572195));
#253462=CARTESIAN_POINT('Ctrl Pts',(15.3520976773653,-20.0857134426742,
10.6307571630434));
#253463=CARTESIAN_POINT('Ctrl Pts',(15.4027395305366,-20.0451931725899,
10.6105554973265));
#253464=CARTESIAN_POINT('Ctrl Pts',(15.407144192581,-20.0416688525959,10.6087984227994));
#253465=CARTESIAN_POINT('Ctrl Pts',(15.4115463030041,-20.038144092344,10.6070303911211));
#253466=CARTESIAN_POINT('Ctrl Pts',(15.4159458694616,-20.0346188900563,
10.6052513929272));
#253467=CARTESIAN_POINT('Ctrl Pts',(15.5207431601729,-19.9506488778899,
10.5628758105359));
#253468=CARTESIAN_POINT('Ctrl Pts',(15.6225306972204,-19.8676857520426,
10.5150540341119));
#253469=CARTESIAN_POINT('Ctrl Pts',(15.7214053496327,-19.7858335666496,
10.4615292141712));
#253470=CARTESIAN_POINT('Ctrl Pts',(15.8014213739942,-19.7195932684473,
10.4182133269157));
#253471=CARTESIAN_POINT('Ctrl Pts',(15.8795292840717,-19.6540806055219,
10.3711617129941));
#253472=CARTESIAN_POINT('Ctrl Pts',(15.9557694118293,-19.5893554196037,
10.3202162100473));
#253473=CARTESIAN_POINT('Ctrl Pts',(16.1059270113739,-19.4618769009623,
10.2198772592207));
#253474=CARTESIAN_POINT('Ctrl Pts',(16.2486841463382,-19.3375823900254,
10.1045615569314));
#253475=CARTESIAN_POINT('Ctrl Pts',(16.3839415053151,-19.2172897698662,
9.97339320100751));
#253476=CARTESIAN_POINT('Ctrl Pts',(16.4057819226607,-19.1978657544356,
9.95221304742779));
#253477=CARTESIAN_POINT('Ctrl Pts',(16.4274268623019,-19.1785460563931,
9.93061964191638));
#253478=CARTESIAN_POINT('Ctrl Pts',(16.4488759847387,-19.1593340860973,
9.90860939358693));
#253479=CARTESIAN_POINT('Ctrl Pts',(16.4551324781365,-19.1537301474901,
9.90218922540703));
#253480=CARTESIAN_POINT('Ctrl Pts',(16.4613722651496,-19.1481354156148,
9.89573339941115));
#253481=CARTESIAN_POINT('Ctrl Pts',(16.4675953499642,-19.1425499641701,
9.88924181873406));
#253482=CARTESIAN_POINT('Ctrl Pts',(16.5857360306597,-19.0365142832625,
9.76600394188874));
#253483=CARTESIAN_POINT('Ctrl Pts',(16.6944712357203,-18.9368762187064,
9.63291475689633));
#253484=CARTESIAN_POINT('Ctrl Pts',(16.7940923908424,-18.8441782054678,
9.48975593612371));
#253485=CARTESIAN_POINT('Ctrl Pts',(16.8186270050443,-18.8213486168197,
9.45449890228441));
#253486=CARTESIAN_POINT('Ctrl Pts',(16.8426087668089,-18.7989400163253,
9.41863087816772));
#253487=CARTESIAN_POINT('Ctrl Pts',(16.866041918479,-18.7769606194377,9.38214812576069));
#253488=CARTESIAN_POINT('Ctrl Pts',(16.8717719047474,-18.7715861122384,
9.37322718873659));
#253489=CARTESIAN_POINT('Ctrl Pts',(16.8774682868557,-18.7662380199951,
9.36427059520011));
#253490=CARTESIAN_POINT('Ctrl Pts',(16.8831312327058,-18.760916367481,9.35527817243186));
#253491=CARTESIAN_POINT('Ctrl Pts',(16.9341489530398,-18.7129733733462,
9.27426505274868));
#253492=CARTESIAN_POINT('Ctrl Pts',(16.9825904794799,-18.66703944994,9.19001329088269));
#253493=CARTESIAN_POINT('Ctrl Pts',(17.0282383814363,-18.623440047252,9.1026676717403));
#253494=CARTESIAN_POINT('Ctrl Pts',(17.0723239725522,-18.5813328450055,
9.01831147821881));
#253495=CARTESIAN_POINT('Ctrl Pts',(17.1138041757529,-18.5414026255,8.93106900310318));
#253496=CARTESIAN_POINT('Ctrl Pts',(17.1524528923058,-18.5039693354026,
8.84104395872837));
#253497=CARTESIAN_POINT('Ctrl Pts',(17.1651566914297,-18.4916650458852,
8.8114528058555));
#253498=CARTESIAN_POINT('Ctrl Pts',(17.1775543002831,-18.47963078332,8.78156083082805));
#253499=CARTESIAN_POINT('Ctrl Pts',(17.1896368607264,-18.4678787046407,
8.7513712107734));
#253500=CARTESIAN_POINT('Ctrl Pts',(17.1941528484982,-18.463486238006,8.74008751344449));
#253501=CARTESIAN_POINT('Ctrl Pts',(17.198622495118,-18.4591354578701,8.72876801465676));
#253502=CARTESIAN_POINT('Ctrl Pts',(17.2030454585933,-18.454826891962,8.71741301061019));
#253503=CARTESIAN_POINT('Ctrl Pts',(17.2406248997215,-18.4182194228303,
8.62093590686238));
#253504=CARTESIAN_POINT('Ctrl Pts',(17.2745100097474,-18.3849884134118,
8.52292493484363));
#253505=CARTESIAN_POINT('Ctrl Pts',(17.304783110349,-18.3551576382152,8.42325082199059));
#253506=CARTESIAN_POINT('Ctrl Pts',(17.334831990708,-18.3255478071413,8.32431495376136));
#253507=CARTESIAN_POINT('Ctrl Pts',(17.3613221027208,-18.2992879193156,
8.22374050327464));
#253508=CARTESIAN_POINT('Ctrl Pts',(17.3842986579069,-18.2764340630689,
8.12138331461876));
#253509=CARTESIAN_POINT('Ctrl Pts',(17.3904256605497,-18.2703397797226,
8.09408841508603));
#253510=CARTESIAN_POINT('Ctrl Pts',(17.3963026240182,-18.2644878839639,
8.06666664737291));
#253511=CARTESIAN_POINT('Ctrl Pts',(17.4019299856599,-18.2588798539634,
8.03911506047852));
#253512=CARTESIAN_POINT('Ctrl Pts',(17.4044908050681,-18.2563278317224,
8.02657727759915));
#253513=CARTESIAN_POINT('Ctrl Pts',(17.4069997061459,-18.253826539185,8.01401328018845));
#253514=CARTESIAN_POINT('Ctrl Pts',(17.4094566619878,-18.2513761844188,
8.00142315273524));
#253515=CARTESIAN_POINT('Ctrl Pts',(17.4327064363983,-18.2281888749171,
7.88228481980634));
#253516=CARTESIAN_POINT('Ctrl Pts',(17.4512343255061,-18.2096340721954,
7.76002060960754));
#253517=CARTESIAN_POINT('Ctrl Pts',(17.4647695592512,-18.1960501340801,
7.63656407310421));
#253518=CARTESIAN_POINT('Ctrl Pts',(17.4780069671354,-18.1827650935043,
7.51582404301334));
#253519=CARTESIAN_POINT('Ctrl Pts',(17.4864688602338,-18.1742348068829,
7.39394566753982));
#253520=CARTESIAN_POINT('Ctrl Pts',(17.489935461658,-18.1707423711634,7.27274699414004));
#253521=CARTESIAN_POINT('Ctrl Pts',(17.4903066304123,-18.170368436333,7.25977026127626));
#253522=CARTESIAN_POINT('Ctrl Pts',(17.4906208592534,-18.1700519268035,
7.2467993056778));
#253523=CARTESIAN_POINT('Ctrl Pts',(17.490877840792,-18.169793227704,7.23383627778495));
#253524=CARTESIAN_POINT('Ctrl Pts',(17.4938227393217,-18.1668286466602,
7.08528552196454));
#253525=CARTESIAN_POINT('Ctrl Pts',(17.4895707277432,-18.1711357612067,
6.93698157439917));
#253526=CARTESIAN_POINT('Ctrl Pts',(17.4779506636901,-18.1828124505408,
6.78903626079616));
#253527=CARTESIAN_POINT('Ctrl Pts',(17.4704073448001,-18.190392528484,6.69299559581384));
#253528=CARTESIAN_POINT('Ctrl Pts',(17.4597596917772,-18.2010775759676,
6.59710631956129));
#253529=CARTESIAN_POINT('Ctrl Pts',(17.4459690188902,-18.2148861753938,
6.50140174776156));
#253530=CARTESIAN_POINT('Ctrl Pts',(17.4441363720486,-18.2167212044988,
6.48868353722322));
#253531=CARTESIAN_POINT('Ctrl Pts',(17.4422482559929,-18.2186113589158,
6.4759688793815));
#253532=CARTESIAN_POINT('Ctrl Pts',(17.4403046065236,-18.2205566556292,
6.46325778899675));
#253533=CARTESIAN_POINT('Ctrl Pts',(17.4074256211477,-18.2534635059673,
6.24823560445137));
#253534=CARTESIAN_POINT('Ctrl Pts',(17.3598060667479,-18.300978311456,6.04143035415918));
#253535=CARTESIAN_POINT('Ctrl Pts',(17.2981679372396,-18.3616657961901,
5.84224506660913));
#253536=CARTESIAN_POINT('Ctrl Pts',(17.2901069098418,-18.369602498375,5.81619563790341));
#253537=CARTESIAN_POINT('Ctrl Pts',(17.2818060855594,-18.3777645433985,
5.7902764884945));
#253538=CARTESIAN_POINT('Ctrl Pts',(17.2732670484488,-18.3861487642814,
5.7644862422248));
#253539=CARTESIAN_POINT('Ctrl Pts',(17.2693649599398,-18.3899801063333,
5.7527008591294));
#253540=CARTESIAN_POINT('Ctrl Pts',(17.2654127773943,-18.3938581872368,
5.74094175808614));
#253541=CARTESIAN_POINT('Ctrl Pts',(17.2614106664097,-18.3977826895098,
5.72920894340119));
#253542=CARTESIAN_POINT('Ctrl Pts',(17.2220589828591,-18.4363712674212,
5.61384332450176));
#253543=CARTESIAN_POINT('Ctrl Pts',(17.1776273427083,-18.4796797674305,
5.50088010669503));
#253544=CARTESIAN_POINT('Ctrl Pts',(17.1287976226377,-18.5268484598695,
5.39163148136779));
#253545=CARTESIAN_POINT('Ctrl Pts',(17.0837176803871,-18.5703949296856,
5.29077237929682));
#253546=CARTESIAN_POINT('Ctrl Pts',(17.0348900874288,-18.6172304937332,
5.19308000074659));
#253547=CARTESIAN_POINT('Ctrl Pts',(16.9828717170843,-18.666662767658,5.09955694731383));
#253548=CARTESIAN_POINT('Ctrl Pts',(16.9768383531997,-18.6723961824931,
5.08870965222899));
#253549=CARTESIAN_POINT('Ctrl Pts',(16.9707615808699,-18.6781649955721,
5.07791699143977));
#253550=CARTESIAN_POINT('Ctrl Pts',(16.9646421076636,-18.6839682808525,
5.06718032074121));
#253551=CARTESIAN_POINT('Ctrl Pts',(16.9049050417267,-18.7406187838873,
4.96237110206557));
#253552=CARTESIAN_POINT('Ctrl Pts',(16.8406376946347,-18.8009943782723,
4.86193232510927));
#253553=CARTESIAN_POINT('Ctrl Pts',(16.7721303316046,-18.8645827055395,
4.76607638328973));
#253554=CARTESIAN_POINT('Ctrl Pts',(16.7149433991705,-18.9176634433492,
4.68606006057938));
#253555=CARTESIAN_POINT('Ctrl Pts',(16.6548012242575,-18.9729835764485,
4.6092377575666));
#253556=CARTESIAN_POINT('Ctrl Pts',(16.5918587299117,-19.030254325231,4.53575513843052));
#253557=CARTESIAN_POINT('Ctrl Pts',(16.5833894969088,-19.0379603959982,
4.52586767798595));
#253558=CARTESIAN_POINT('Ctrl Pts',(16.5748730917638,-19.0456985664666,
4.51604437773901));
#253559=CARTESIAN_POINT('Ctrl Pts',(16.5663099391534,-19.0534681116229,
4.5062853698887));
#253560=CARTESIAN_POINT('Ctrl Pts',(16.4967471094933,-19.1165840656219,
4.42700800188769));
#253561=CARTESIAN_POINT('Ctrl Pts',(16.4247906229999,-19.1811487225892,
4.35232204367641));
#253562=CARTESIAN_POINT('Ctrl Pts',(16.3503627231777,-19.24709925534,4.28197355900989));
#253563=CARTESIAN_POINT('Ctrl Pts',(16.2759348233555,-19.3130497880909,
4.21162507434337));
#253564=CARTESIAN_POINT('Ctrl Pts',(16.1990355279086,-19.3803864145371,
4.14561428891107));
#253565=CARTESIAN_POINT('Ctrl Pts',(16.1195613570502,-19.4490623577722,
4.08373219353781));
#253566=CARTESIAN_POINT('Ctrl Pts',(16.1085125290729,-19.4586099714785,
4.07512908866401));
#253567=CARTESIAN_POINT('Ctrl Pts',(16.0974144013585,-19.4681830542809,
4.06660682074169));
#253568=CARTESIAN_POINT('Ctrl Pts',(16.0862670904411,-19.477781133554,4.05816510149611));
#253569=CARTESIAN_POINT('Ctrl Pts',(15.9932047241664,-19.5579098727154,
3.98769013455207));
#253570=CARTESIAN_POINT('Ctrl Pts',(15.896274091498,-19.6401246196127,3.92265561720647));
#253571=CARTESIAN_POINT('Ctrl Pts',(15.7966626321453,-19.7232583014357,
3.86425199524932));
#253572=CARTESIAN_POINT('Ctrl Pts',(15.7259903068514,-19.7822399752598,
3.82281580109932));
#253573=CARTESIAN_POINT('Ctrl Pts',(15.6539688596013,-19.8416841316625,
3.78471656708949));
#253574=CARTESIAN_POINT('Ctrl Pts',(15.5810209329881,-19.9011781006838,
3.7503637954779));
#253575=CARTESIAN_POINT('Ctrl Pts',(15.5692657588793,-19.9107652403976,
3.74482802729143));
#253576=CARTESIAN_POINT('Ctrl Pts',(15.5574797112619,-19.9203592388039,
3.73939841185111));
#253577=CARTESIAN_POINT('Ctrl Pts',(15.5456630611877,-19.9299595219693,
3.73407282523716));
#253578=CARTESIAN_POINT('Ctrl Pts',(15.5433167168993,-19.9318657787706,
3.73301536312604));
#253579=CARTESIAN_POINT('Ctrl Pts',(15.5409694036814,-19.9337720902646,
3.73196171704243));
#253580=CARTESIAN_POINT('Ctrl Pts',(15.5386211384483,-19.9356784403392,
3.73091189995217));
#253581=CARTESIAN_POINT('Ctrl Pts',(15.4966206874481,-19.9697749136717,
3.71213514908251));
#253582=CARTESIAN_POINT('Ctrl Pts',(15.4542185452797,-20.0039663317174,
3.69468535912485));
#253583=CARTESIAN_POINT('Ctrl Pts',(15.4114590566589,-20.0382099925955,
3.67843668171953));
#253584=CARTESIAN_POINT('Ctrl Pts',(15.3437337686453,-20.0924473530133,
3.65270095866459));
#253585=CARTESIAN_POINT('Ctrl Pts',(15.2750868934375,-20.1468362080656,
3.63000688325607));
#253586=CARTESIAN_POINT('Ctrl Pts',(15.2055776868639,-20.201300184961,3.61002550787912));
#253587=CARTESIAN_POINT('Ctrl Pts',(15.1708230835771,-20.2285321734087,
3.60003482019065));
#253588=CARTESIAN_POINT('Ctrl Pts',(15.1358567427255,-20.255779897649,3.59070238059228));
#253589=CARTESIAN_POINT('Ctrl Pts',(15.1006876969589,-20.2830324946281,
3.58196928565482));
#253590=CARTESIAN_POINT('Ctrl Pts',(15.0655186511922,-20.3102850916073,
3.57323619071735));
#253591=CARTESIAN_POINT('Ctrl Pts',(15.0301467858439,-20.3375426572115,
3.56510241099973));
#253592=CARTESIAN_POINT('Ctrl Pts',(14.9945788744303,-20.3647959778196,
3.55752239334313));
#253593=CARTESIAN_POINT('Ctrl Pts',(14.9772444722351,-20.3780781752218,
3.55382819063389));
#253594=CARTESIAN_POINT('Ctrl Pts',(14.9598665827818,-20.3913570046423,
3.55026039108524));
#253595=CARTESIAN_POINT('Ctrl Pts',(14.9424456992983,-20.4046316478909,
3.54681369992634));
#253596=CARTESIAN_POINT('Ctrl Pts',(14.9090287379705,-20.4300952382133,
3.54020221289848));
#253597=CARTESIAN_POINT('Ctrl Pts',(14.8754593315185,-20.4555375698017,
3.53399921125004));
#253598=CARTESIAN_POINT('Ctrl Pts',(14.8417566280143,-20.480944229814,3.52814310952809));
#253599=CARTESIAN_POINT('Ctrl Pts',(14.7044658128747,-20.584440409657,3.50428778353485));
#253600=CARTESIAN_POINT('Ctrl Pts',(14.564970888943,-20.6873425071599,3.48602953964128));
#253601=CARTESIAN_POINT('Ctrl Pts',(14.4245227601212,-20.7886807255632,
3.46837731268601));
#253602=CARTESIAN_POINT('Ctrl Pts',(14.4076158541326,-20.8008796473001,
3.46625236773924));
#253603=CARTESIAN_POINT('Ctrl Pts',(14.3906951455983,-20.8130558426633,
3.46413618327202));
#253604=CARTESIAN_POINT('Ctrl Pts',(14.3737628425565,-20.8252075540909,
3.46201999985692));
#253605=CARTESIAN_POINT('',(9.01201687143273,-23.7427235623849,3.46202046019634));
#253606=CARTESIAN_POINT('Origin',(0.,-0.795020000000708,3.46202));
#253607=CARTESIAN_POINT('',(5.62904160413115,-24.7976749184589,1.70131860521385));
#253608=CARTESIAN_POINT('Ctrl Pts',(9.01201329192968,-23.7427250909615,
3.46202));
#253609=CARTESIAN_POINT('Ctrl Pts',(7.91033625165477,-24.1753752444743,
2.87759040223542));
#253610=CARTESIAN_POINT('Ctrl Pts',(6.77861551119448,-24.5280797685946,
2.29143176152693));
#253611=CARTESIAN_POINT('Ctrl Pts',(5.62904160413115,-24.7976749184589,
1.70131860521385));
#253612=CARTESIAN_POINT('Origin',(-2.71010306729182,4.39600174926809,4.60651147779328));
#253613=CARTESIAN_POINT('',(23.4615797920988,-8.36917514593003,13.49502));
#253614=CARTESIAN_POINT('Ctrl Pts',(-1.69845017462179,-28.2761843851633,
7.07972669096488));
#253615=CARTESIAN_POINT('Ctrl Pts',(-2.42635461233011,-28.2311968685123,
6.79857920945265));
#253616=CARTESIAN_POINT('Ctrl Pts',(-3.03651953559842,-28.1640249425999,
6.3678095221881));
#253617=CARTESIAN_POINT('Ctrl Pts',(-3.88704578532209,-28.0562334267889,
5.30058003521965));
#253618=CARTESIAN_POINT('Ctrl Pts',(-4.11129359510657,-28.0199422781726,
4.68464357289546));
#253619=CARTESIAN_POINT('Ctrl Pts',(-4.11130541500494,-28.0199405094265,
4.05816366239593));
#253620=CARTESIAN_POINT('Ctrl Pts',(-1.30674053296498,-21.9382668882758,
7.07972669049713));
#253621=CARTESIAN_POINT('Ctrl Pts',(-1.86667703705406,-21.9036604873832,
6.79862590413438));
#253622=CARTESIAN_POINT('Ctrl Pts',(-2.33621404546695,-21.8519745190677,
6.3678095221881));
#253623=CARTESIAN_POINT('Ctrl Pts',(-2.99058538981306,-21.7690427116917,
5.30058003521965));
#253624=CARTESIAN_POINT('Ctrl Pts',(-3.16311544494419,-21.741121306896,
4.68464357629493));
#253625=CARTESIAN_POINT('Ctrl Pts',(-3.16312453884674,-21.7411199460718,
4.05816366239589));
#253626=CARTESIAN_POINT('Ctrl Pts',(-1.30282343654841,-21.874887713307,
7.07972669049245));
#253627=CARTESIAN_POINT('Ctrl Pts',(-1.8610802613013,-21.8403851235719,
6.7986263710812));
#253628=CARTESIAN_POINT('Ctrl Pts',(-2.32921099056563,-21.7888540148324,
6.3678095221881));
#253629=CARTESIAN_POINT('Ctrl Pts',(-2.98162078585797,-21.7061708045408,
5.30058003521965));
#253630=CARTESIAN_POINT('Ctrl Pts',(-3.15363366344256,-21.6783330971833,
4.68464357632892));
#253631=CARTESIAN_POINT('Ctrl Pts',(-3.15364273008515,-21.6783317404382,
4.05816366239589));
#253632=CARTESIAN_POINT('',(-1.50199584228365,-25.0974206898356,7.07972388801277));
#253633=CARTESIAN_POINT('',(-1.50064324747959,-25.0755356510984,7.07972387463592));
#253634=CARTESIAN_POINT('Ctrl Pts',(-1.50199583966897,-25.0974206899836,
7.07972387463592));
#253635=CARTESIAN_POINT('Ctrl Pts',(-1.6513409187909,-25.0881345764803,
7.01449339587508));
#253636=CARTESIAN_POINT('Ctrl Pts',(-1.79830753544634,-25.077581596872,
6.93964413292234));
#253637=CARTESIAN_POINT('Ctrl Pts',(-2.07883406547677,-25.0550386021317,
6.77407932339462));
#253638=CARTESIAN_POINT('Ctrl Pts',(-2.21381196865991,-25.0429587951831,
6.68275562720816));
#253639=CARTESIAN_POINT('Ctrl Pts',(-2.47246132220859,-25.0177903489307,
6.48174059691345));
#253640=CARTESIAN_POINT('Ctrl Pts',(-2.59533271117068,-25.0047677070106,
6.37245416574277));
#253641=CARTESIAN_POINT('Ctrl Pts',(-2.82217935789593,-24.9791973971507,
6.14089166559733));
#253642=CARTESIAN_POINT('Ctrl Pts',(-2.92702759713738,-24.9665650901298,
6.01797299812372));
#253643=CARTESIAN_POINT('Ctrl Pts',(-3.21454410507134,-24.9303235208992,
5.62660466994818));
#253644=CARTESIAN_POINT('Ctrl Pts',(-3.37087336229478,-24.9082669132028,
5.33113454017174));
#253645=CARTESIAN_POINT('Ctrl Pts',(-3.52721783467991,-24.8855327814893,
4.87033243604288));
#253646=CARTESIAN_POINT('Ctrl Pts',(-3.56722153199685,-24.879548789435,
4.712753463617));
#253647=CARTESIAN_POINT('Ctrl Pts',(-3.62151872550991,-24.8713738167034,
4.38913125092133));
#253648=CARTESIAN_POINT('Ctrl Pts',(-3.63550425546487,-24.8692315201546,
4.22140428383741));
#253649=CARTESIAN_POINT('Ctrl Pts',(-3.63550862643643,-24.8692308353066,
4.058169938));
#253650=CARTESIAN_POINT('Ctrl Pts',(-9.05592879121873,25.2066969180871,
3.76683445341031));
#253651=CARTESIAN_POINT('Ctrl Pts',(-7.58693463732356,25.7183210784776,
3.1684396496402));
#253652=CARTESIAN_POINT('Ctrl Pts',(-6.0745969214471,26.1051306422669,2.5700829870691));
#253653=CARTESIAN_POINT('Ctrl Pts',(-4.54035290156839,26.3616426169192,
1.97168818329899));
#253654=CARTESIAN_POINT('Ctrl Pts',(-4.38744498897184,26.3872074619451,
1.9120501471277));
#253655=CARTESIAN_POINT('Ctrl Pts',(-4.2345370763753,26.412772306971,1.85241211095642));
#253656=CARTESIAN_POINT('Ctrl Pts',(-4.08162916377875,26.4383371519969,
1.79277407478513));
#253657=CARTESIAN_POINT('Ctrl Pts',(-6.96736985406775,19.2099494279934,
3.76683445338608));
#253658=CARTESIAN_POINT('Ctrl Pts',(-5.83717010702381,19.6035776089732,
3.16844065256518));
#253659=CARTESIAN_POINT('Ctrl Pts',(-4.67361730927937,19.901178697286,2.57008198414412));
#253660=CARTESIAN_POINT('Ctrl Pts',(-3.49321628550481,20.0985312654265,
1.97168818332322));
#253661=CARTESIAN_POINT('Ctrl Pts',(-3.37557355447011,20.1182000852811,
1.91205024710922));
#253662=CARTESIAN_POINT('Ctrl Pts',(-3.2579308234354,20.1378689051356,1.85241231089522));
#253663=CARTESIAN_POINT('Ctrl Pts',(-3.1402880924007,20.1575377249902,1.79277437468122));
#253664=CARTESIAN_POINT('Ctrl Pts',(-3.16824658110445,20.1849979312205,
1.80454821493991));
#253665=CARTESIAN_POINT('Ctrl Pts',(-3.278463283143,20.1674567913828,1.86027205259701));
#253666=CARTESIAN_POINT('Ctrl Pts',(-3.38868960754409,20.1499599102844,
1.91599047486731));
#253667=CARTESIAN_POINT('Ctrl Pts',(-3.49892740855192,20.1325149324484,
1.9717026367093));
#253668=CARTESIAN_POINT('Ctrl Pts',(-6.664986498322,18.5940324326451,3.76681999999998));
#253669=CARTESIAN_POINT('Ctrl Pts',(-8.68466145045402,22.8208163665706,
3.76681999999998));
#253670=CARTESIAN_POINT('Ctrl Pts',(-5.58948812436747,19.1079354759259,
3.16844754556976));
#253671=CARTESIAN_POINT('Ctrl Pts',(-7.60916307649949,23.3347194098514,
3.16844754556976));
#253672=CARTESIAN_POINT('Ctrl Pts',(-4.5257557021862,19.6162164201224,2.57007509113953));
#253673=CARTESIAN_POINT('Ctrl Pts',(-6.54543065431823,23.8430003540479,
2.57007509113953));
#253674=CARTESIAN_POINT('Ctrl Pts',(-3.48894877736549,20.1116316126167,
1.97170263670931));
#253675=CARTESIAN_POINT('Ctrl Pts',(-5.50862372949752,24.3384155465422,
1.97170263670931));
#253676=CARTESIAN_POINT('',(-4.91106003239731,23.0878318168514,1.9717026367093));
#253677=CARTESIAN_POINT('',(-1.74537139033337,16.4626657830988,1.9717026367093));
#253678=CARTESIAN_POINT('',(-8.33758829548274,22.0956994274912,3.76655157978458));
#253679=CARTESIAN_POINT('Ctrl Pts',(-4.91106003239731,23.0878318168514,
1.97170263670931));
#253680=CARTESIAN_POINT('Ctrl Pts',(-5.38341791433182,22.987745439257,2.21611189416952));
#253681=CARTESIAN_POINT('Ctrl Pts',(-5.85315209098412,22.8735664031751,
2.45986215161059));
#253682=CARTESIAN_POINT('Ctrl Pts',(-6.31933854072844,22.7455015710084,
2.70309624369028));
#253683=CARTESIAN_POINT('Ctrl Pts',(-6.82771237791597,22.605847554524,2.96834172389074));
#253684=CARTESIAN_POINT('Ctrl Pts',(-7.33186767099069,22.4496806852711,
3.23297339127993));
#253685=CARTESIAN_POINT('Ctrl Pts',(-7.83066296282858,22.2772420767026,
3.4971764728338));
#253686=CARTESIAN_POINT('Ctrl Pts',(-8.00027183030891,22.2186065651255,
3.58701530287177));
#253687=CARTESIAN_POINT('Ctrl Pts',(-8.1692613697684,22.1580894286198,3.67680457759587));
#253688=CARTESIAN_POINT('Ctrl Pts',(-8.33758787641159,22.0956995861816,
3.76655157954584));
#253689=CARTESIAN_POINT('',(-8.3325530867669,22.0839225544933,3.76682000000004));
#253690=CARTESIAN_POINT('Origin',(-8.26429893342128,22.1147484637127,3.72919561266376));
#253691=CARTESIAN_POINT('',(-4.92140911128988,14.9450666031272,3.76682000000004));
#253692=CARTESIAN_POINT('Origin',(0.,-0.795020000000708,3.76682));
#253693=CARTESIAN_POINT('',(-13.7388815250974,19.3077207688721,3.76679663143823));
#253694=CARTESIAN_POINT('Origin',(0.,-0.795020000000708,3.76682));
#253695=CARTESIAN_POINT('',(-13.9108642592122,19.5593753011965,3.76682));
#253696=CARTESIAN_POINT('Ctrl Pts',(-13.1749596486985,23.3818194794532,
9.76677454530297));
#253697=CARTESIAN_POINT('Ctrl Pts',(-13.259941358233,23.335509426334,9.81729513990537));
#253698=CARTESIAN_POINT('Ctrl Pts',(-13.3342627066299,23.2944362659584,
9.86121186998523));
#253699=CARTESIAN_POINT('Ctrl Pts',(-13.429978799191,23.2411221957432,9.91717591006209));
#253700=CARTESIAN_POINT('Ctrl Pts',(-13.4592526669214,23.2247339954694,
9.93417692414867));
#253701=CARTESIAN_POINT('Ctrl Pts',(-13.4992492956013,23.2022638309653,
9.95720353421622));
#253702=CARTESIAN_POINT('Ctrl Pts',(-13.5119291025495,23.1951257185571,
9.96446658572835));
#253703=CARTESIAN_POINT('Ctrl Pts',(-13.5299727787804,23.1849510851143,
9.97474243523096));
#253704=CARTESIAN_POINT('Ctrl Pts',(-13.5358246625625,23.1816482915178,
9.97806459710424));
#253705=CARTESIAN_POINT('Ctrl Pts',(-13.547203477133,23.1752209167339,9.98450267826226));
#253706=CARTESIAN_POINT('Ctrl Pts',(-13.5491753781411,23.1741076553746,
9.98562208293211));
#253707=CARTESIAN_POINT('Ctrl Pts',(-13.6294524261685,23.1286895215185,
10.0307058963805));
#253708=CARTESIAN_POINT('Ctrl Pts',(-13.6977309656595,23.0896397056485,
10.0675456302679));
#253709=CARTESIAN_POINT('Ctrl Pts',(-13.7955904839567,23.0331614378373,
10.1179530806656));
#253710=CARTESIAN_POINT('Ctrl Pts',(-13.8274505725277,23.0146846482787,
10.1339468723926));
#253711=CARTESIAN_POINT('Ctrl Pts',(-13.8896607905842,22.9784473090921,
10.1643170723688));
#253712=CARTESIAN_POINT('Ctrl Pts',(-13.9155221624091,22.9633245384643,
10.1766359573083));
#253713=CARTESIAN_POINT('Ctrl Pts',(-14.0859647592705,22.8631654455302,
10.254762156408));
#253714=CARTESIAN_POINT('Ctrl Pts',(-14.2223136255998,22.7814755215715,
10.3071867613933));
#253715=CARTESIAN_POINT('Ctrl Pts',(-14.4986125551218,22.6125766284467,
10.3930437018867));
#253716=CARTESIAN_POINT('Ctrl Pts',(-14.6460695797884,22.5206598961388,
10.428860804072));
#253717=CARTESIAN_POINT('Ctrl Pts',(-15.0781305935084,22.245503508507,10.5080910052177));
#253718=CARTESIAN_POINT('Ctrl Pts',(-15.3711229514189,22.0512661593124,
10.5296994804993));
#253719=CARTESIAN_POINT('Ctrl Pts',(-15.952878706597,21.6489073085935,10.5109059963977));
#253720=CARTESIAN_POINT('Ctrl Pts',(-16.2299496413641,21.4491324631771,
10.4706499591403));
#253721=CARTESIAN_POINT('Ctrl Pts',(-17.042434492199,20.8408847965259,10.2515120557622));
#253722=CARTESIAN_POINT('Ctrl Pts',(-17.5252866595423,20.447063897228,9.98117431740586));
#253723=CARTESIAN_POINT('Ctrl Pts',(-18.3036800396636,19.7801372971296,
9.24426858854157));
#253724=CARTESIAN_POINT('Ctrl Pts',(-18.5918154294821,19.5150494949006,
8.78519544209718));
#253725=CARTESIAN_POINT('Ctrl Pts',(-18.9363000425094,19.1942537374743,
7.76454936406037));
#253726=CARTESIAN_POINT('Ctrl Pts',(-18.9882056294554,19.1437958033934,
7.21887623422571));
#253727=CARTESIAN_POINT('Ctrl Pts',(-18.8488301119966,19.2756036095748,
6.14864267870597));
#253728=CARTESIAN_POINT('Ctrl Pts',(-18.6573962605696,19.4574738493475,
5.63539527245361));
#253729=CARTESIAN_POINT('Ctrl Pts',(-18.2062861233124,19.8609955378888,
4.97596739913401));
#253730=CARTESIAN_POINT('Ctrl Pts',(-18.0303770111283,20.0154406454726,
4.77694415255583));
#253731=CARTESIAN_POINT('Ctrl Pts',(-17.726563405481,20.2735760237384,4.51019657087183));
#253732=CARTESIAN_POINT('Ctrl Pts',(-17.6203239176119,20.3625823006149,
4.42775183990807));
#253733=CARTESIAN_POINT('Ctrl Pts',(-17.397601030854,20.5461005995322,4.27580463717571));
#253734=CARTESIAN_POINT('Ctrl Pts',(-17.2856782615406,20.6369782459066,
4.20866299320612));
#253735=CARTESIAN_POINT('Ctrl Pts',(-17.0330247737957,20.8383174408412,
4.077878653266));
#253736=CARTESIAN_POINT('Ctrl Pts',(-16.9050856099704,20.9384543173435,
4.02193264410848));
#253737=CARTESIAN_POINT('Ctrl Pts',(-16.7107427052864,21.0877787538948,
3.952182871591));
#253738=CARTESIAN_POINT('Ctrl Pts',(-16.6455560641941,21.1374067348078,
3.93129448762164));
#253739=CARTESIAN_POINT('Ctrl Pts',(-16.5471658388911,21.2116180715274,
3.9035042219723));
#253740=CARTESIAN_POINT('Ctrl Pts',(-16.5142673878319,21.2363167435313,
3.89483118513997));
#253741=CARTESIAN_POINT('Ctrl Pts',(-16.448266790739,21.2856354622899,3.87866588157688));
#253742=CARTESIAN_POINT('Ctrl Pts',(-16.4122865273883,21.3123860789637,
3.8705753631418));
#253743=CARTESIAN_POINT('Ctrl Pts',(-16.3213085004048,21.3797339409996,
3.85166447321481));
#253744=CARTESIAN_POINT('Ctrl Pts',(-16.2562638174314,21.4275001211001,
3.84016335154367));
#253745=CARTESIAN_POINT('Ctrl Pts',(-16.1519890247891,21.5032809604258,
3.82457087645725));
#253746=CARTESIAN_POINT('Ctrl Pts',(-16.1161126632699,21.5292295878365,
3.81964991933183));
#253747=CARTESIAN_POINT('Ctrl Pts',(-16.060604948763,21.5691615669287,3.81268328549876));
#253748=CARTESIAN_POINT('Ctrl Pts',(-16.0418201739318,21.5826403838171,
3.81043020786359));
#253749=CARTESIAN_POINT('Ctrl Pts',(-16.0132176332627,21.6031077663178,
3.80715429187459));
#253750=CARTESIAN_POINT('Ctrl Pts',(-16.0036125561568,21.6099717523466,
3.80607960328889));
#253751=CARTESIAN_POINT('Ctrl Pts',(-15.9842602569215,21.6237822496586,
3.80396479293874));
#253752=CARTESIAN_POINT('Ctrl Pts',(-15.9705808846397,21.6335271523375,
3.80251503982525));
#253753=CARTESIAN_POINT('Ctrl Pts',(-15.8704962934174,21.7047543049321,
3.79208873753554));
#253754=CARTESIAN_POINT('Ctrl Pts',(-15.7281088939858,21.8054239262467,
3.78039252020468));
#253755=CARTESIAN_POINT('Ctrl Pts',(-15.5356342729599,21.9369662022179,
3.76681259706845));
#253756=CARTESIAN_POINT('Ctrl Pts',(-10.1364541946738,17.8059801161045,
9.76677454531144));
#253757=CARTESIAN_POINT('Ctrl Pts',(-10.2018367892556,17.7703504324381,
9.81729513048682));
#253758=CARTESIAN_POINT('Ctrl Pts',(-10.2590176174625,17.7387498577575,
9.86121186998523));
#253759=CARTESIAN_POINT('Ctrl Pts',(-10.3326589654293,17.6977314679425,
9.91717591006209));
#253760=CARTESIAN_POINT('Ctrl Pts',(-10.3551814799008,17.6851228341525,
9.93417692414867));
#253761=CARTESIAN_POINT('Ctrl Pts',(-10.3859537938482,17.6678349031595,
9.95720353421622));
#253762=CARTESIAN_POINT('Ctrl Pts',(-10.3957092910759,17.6623430343879,
9.96446658572835));
#253763=CARTESIAN_POINT('Ctrl Pts',(-10.4095916028624,17.6545149492483,
9.97474243523096));
#253764=CARTESIAN_POINT('Ctrl Pts',(-10.4140938824512,17.6519738700421,
9.97806459710424));
#253765=CARTESIAN_POINT('Ctrl Pts',(-10.4228484316687,17.6470288233911,
9.98450267826226));
#253766=CARTESIAN_POINT('Ctrl Pts',(-10.4243655584591,17.6461723105002,
9.98562208293211));
#253767=CARTESIAN_POINT('Ctrl Pts',(-10.4861285271444,17.6112288385113,
10.0307058963805));
#253768=CARTESIAN_POINT('Ctrl Pts',(-10.5386601709963,17.5811849764858,
10.0675456302679));
#253769=CARTESIAN_POINT('Ctrl Pts',(-10.6139506121955,17.5377321394429,
10.1179530806656));
#253770=CARTESIAN_POINT('Ctrl Pts',(-10.6384628943617,17.5235166020888,
10.1339468723926));
#253771=CARTESIAN_POINT('Ctrl Pts',(-10.6863257374052,17.4956365828253,
10.1643170723688));
#253772=CARTESIAN_POINT('Ctrl Pts',(-10.7062227707096,17.4840015360508,
10.1766359573083));
#253773=CARTESIAN_POINT('Ctrl Pts',(-10.8373566505827,17.4069418649188,
10.254762156408));
#253774=CARTESIAN_POINT('Ctrl Pts',(-10.9422597451571,17.3440918680724,
10.3071867613933));
#253775=CARTESIAN_POINT('Ctrl Pts',(-11.1548365968372,17.2141456717015,
10.3930437018867));
#253776=CARTESIAN_POINT('Ctrl Pts',(-11.268286005114,17.1434274477671,10.428860804072));
#253777=CARTESIAN_POINT('Ctrl Pts',(-11.6007019510941,16.9317296366187,
10.5080910052177));
#253778=CARTESIAN_POINT('Ctrl Pts',(-11.8261222707411,16.7822887240464,
10.5296994804993));
#253779=CARTESIAN_POINT('Ctrl Pts',(-12.2737092631936,16.472724811224,10.5109059963977));
#253780=CARTESIAN_POINT('Ctrl Pts',(-12.4868800746289,16.3190235002671,
10.4706499591403));
#253781=CARTESIAN_POINT('Ctrl Pts',(-13.111983732928,15.8510543545225,10.2515120557622));
#253782=CARTESIAN_POINT('Ctrl Pts',(-13.4834770055888,15.5480593083838,
9.98117431740586));
#253783=CARTESIAN_POINT('Ctrl Pts',(-14.082351617232,15.0349441935479,9.24426858854157));
#253784=CARTESIAN_POINT('Ctrl Pts',(-14.3040351182546,14.8309928770728,
8.78519544209718));
#253785=CARTESIAN_POINT('Ctrl Pts',(-14.5690721729269,14.5841813810456,
7.76454936406037));
#253786=CARTESIAN_POINT('Ctrl Pts',(-14.6090069141751,14.5453604243819,
7.21887623422571));
#253787=CARTESIAN_POINT('Ctrl Pts',(-14.5017751968682,14.6467697512779,
6.14864267870597));
#253788=CARTESIAN_POINT('Ctrl Pts',(-14.3544912189253,14.7866957475606,
5.63539527245361));
#253789=CARTESIAN_POINT('Ctrl Pts',(-14.0074193974562,15.0971543160508,
4.97596739913401));
#253790=CARTESIAN_POINT('Ctrl Pts',(-13.8720797299641,15.2159801645055,
4.77694415255583));
#253791=CARTESIAN_POINT('Ctrl Pts',(-13.6383338377962,15.4145824758281,
4.51019657087183));
#253792=CARTESIAN_POINT('Ctrl Pts',(-13.5565960768342,15.4830614748272,
4.42775183990807));
#253793=CARTESIAN_POINT('Ctrl Pts',(-13.3852391694947,15.6242554428134,
4.27580463717571));
#253794=CARTESIAN_POINT('Ctrl Pts',(-13.2991288469786,15.694174222404,4.20866299320612));
#253795=CARTESIAN_POINT('Ctrl Pts',(-13.1047441525329,15.8490791011636,
4.077878653266));
#253796=CARTESIAN_POINT('Ctrl Pts',(-13.0063112534274,15.9261216795796,
4.02193264410848));
#253797=CARTESIAN_POINT('Ctrl Pts',(-12.856789129344,16.0410078235683,3.952182871591));
#253798=CARTESIAN_POINT('Ctrl Pts',(-12.8066363076917,16.0791902369276,
3.93129448762164));
#253799=CARTESIAN_POINT('Ctrl Pts',(-12.730937555014,16.1362864129646,3.9035042219723));
#253800=CARTESIAN_POINT('Ctrl Pts',(-12.7056263851031,16.1552888967757,
3.89483118513997));
#253801=CARTESIAN_POINT('Ctrl Pts',(-12.6548473279302,16.1932333722782,
3.87866588157688));
#253802=CARTESIAN_POINT('Ctrl Pts',(-12.6271650957951,16.2138145662874,
3.8705753631418));
#253803=CARTESIAN_POINT('Ctrl Pts',(-12.5571690861048,16.2656301723187,
3.85166447321481));
#253804=CARTESIAN_POINT('Ctrl Pts',(-12.507125483153,16.3023801669717,3.84016335154367));
#253805=CARTESIAN_POINT('Ctrl Pts',(-12.4268993050499,16.3606838754566,
3.82457087645725));
#253806=CARTESIAN_POINT('Ctrl Pts',(-12.3992970121467,16.380648040826,3.81964991933183));
#253807=CARTESIAN_POINT('Ctrl Pts',(-12.3565908923139,16.4113706151461,
3.81268328549876));
#253808=CARTESIAN_POINT('Ctrl Pts',(-12.3421383995011,16.4217408488038,
3.81043020786359));
#253809=CARTESIAN_POINT('Ctrl Pts',(-12.320132385739,16.4374878940119,3.80715429187459));
#253810=CARTESIAN_POINT('Ctrl Pts',(-12.3127425016926,16.4427688574326,
3.80607960328889));
#253811=CARTESIAN_POINT('Ctrl Pts',(-12.2978533711001,16.4533942769512,
3.80396479293874));
#253812=CARTESIAN_POINT('Ctrl Pts',(-12.2873288355992,16.4608917389754,
3.80251503982525));
#253813=CARTESIAN_POINT('Ctrl Pts',(-12.2103264840499,16.5156919652336,
3.79208873753554));
#253814=CARTESIAN_POINT('Ctrl Pts',(-12.1007775020621,16.5931444263333,
3.78039251975217));
#253815=CARTESIAN_POINT('Ctrl Pts',(-11.9526927893464,16.6943494581619,
3.76681259706871));
#253816=CARTESIAN_POINT('Ctrl Pts',(-10.1060691401336,17.750221722471,9.76677454531152));
#253817=CARTESIAN_POINT('Ctrl Pts',(-10.1712557435659,17.7146988424991,
9.81729513039263));
#253818=CARTESIAN_POINT('Ctrl Pts',(-10.2282651665708,17.6831929936755,
9.86121186998523));
#253819=CARTESIAN_POINT('Ctrl Pts',(-10.3016857670916,17.6422975606645,
9.91717591006209));
#253820=CARTESIAN_POINT('Ctrl Pts',(-10.3241407680306,17.6297267225393,
9.93417692414867));
#253821=CARTESIAN_POINT('Ctrl Pts',(-10.3548208388307,17.6124906138814,
9.95720353421622));
#253822=CARTESIAN_POINT('Ctrl Pts',(-10.3645470929612,17.6070152075462,
9.96446658572835));
#253823=CARTESIAN_POINT('Ctrl Pts',(-10.3783877911032,17.5992105878896,
9.97474243523096));
#253824=CARTESIAN_POINT('Ctrl Pts',(-10.3828765746501,17.5966771258273,
9.97806459710424));
#253825=CARTESIAN_POINT('Ctrl Pts',(-10.3916048812141,17.5917469024576,
9.98450267826226));
#253826=CARTESIAN_POINT('Ctrl Pts',(-10.3931174602623,17.5908929570514,
9.98562208293211));
#253827=CARTESIAN_POINT('Ctrl Pts',(-10.4546952881541,17.5560542316812,
10.0307058963805));
#253828=CARTESIAN_POINT('Ctrl Pts',(-10.5070694630497,17.5261004291942,
10.0675456302679));
#253829=CARTESIAN_POINT('Ctrl Pts',(-10.5821342134778,17.4827778464589,
10.1179530806656));
#253830=CARTESIAN_POINT('Ctrl Pts',(-10.6065730175801,17.4686049216269,
10.1339468723926));
#253831=CARTESIAN_POINT('Ctrl Pts',(-10.6542923868734,17.4408084755626,
10.1643170723688));
#253832=CARTESIAN_POINT('Ctrl Pts',(-10.6741297767926,17.4292083060266,
10.1766359573083));
#253833=CARTESIAN_POINT('Ctrl Pts',(-10.8048705694958,17.3523796291127,
10.254762156408));
#253834=CARTESIAN_POINT('Ctrl Pts',(-10.9094592063526,17.2897180315374,
10.3071867613933));
#253835=CARTESIAN_POINT('Ctrl Pts',(-11.1213988372544,17.160161362134,10.3930437018867));
#253836=CARTESIAN_POINT('Ctrl Pts',(-11.2345081693672,17.0896551232834,
10.428860804072));
#253837=CARTESIAN_POINT('Ctrl Pts',(-11.5659276646699,16.8785918978998,
10.5080910052177));
#253838=CARTESIAN_POINT('Ctrl Pts',(-11.7906722639344,16.7295989496938,
10.5296994804993));
#253839=CARTESIAN_POINT('Ctrl Pts',(-12.2369175687596,16.4209629862503,
10.5109059963977));
#253840=CARTESIAN_POINT('Ctrl Pts',(-12.4494493789615,16.267722410638,10.4706499591403));
#253841=CARTESIAN_POINT('Ctrl Pts',(-13.0726792253353,15.8011560501025,
10.2515120557622));
#253842=CARTESIAN_POINT('Ctrl Pts',(-13.4430589090493,15.4990692624953,
9.98117431740586));
#253843=CARTESIAN_POINT('Ctrl Pts',(-14.0401383330076,14.9874922625121,
9.24426858854157));
#253844=CARTESIAN_POINT('Ctrl Pts',(-14.2611573151424,14.7841523108946,
8.78519544209718));
#253845=CARTESIAN_POINT('Ctrl Pts',(-14.5253998942311,14.5380806574813,
7.76454936406037));
#253846=CARTESIAN_POINT('Ctrl Pts',(-14.5652149270223,14.4993760705917,
7.21887623422571));
#253847=CARTESIAN_POINT('Ctrl Pts',(-14.4583046477169,14.6004814126949,
6.14864267870597));
#253848=CARTESIAN_POINT('Ctrl Pts',(-14.3114621685089,14.7399879665427,
5.63539527245361));
#253849=CARTESIAN_POINT('Ctrl Pts',(-13.9654307301977,15.0495159038324,
4.97596739913401));
#253850=CARTESIAN_POINT('Ctrl Pts',(-13.8304967571524,15.1679855596958,
4.77694415255583));
#253851=CARTESIAN_POINT('Ctrl Pts',(-13.5974515421194,15.365992540349,4.51019657087183));
#253852=CARTESIAN_POINT('Ctrl Pts',(-13.5159587984264,15.4342662665693,
4.42775183990807));
#253853=CARTESIAN_POINT('Ctrl Pts',(-13.3451155508811,15.5750369912462,
4.27580463717571));
#253854=CARTESIAN_POINT('Ctrl Pts',(-13.259263352833,15.644746182169,4.20866299320612));
#253855=CARTESIAN_POINT('Ctrl Pts',(-13.0654613463202,15.7991867177669,
4.077878653266));
#253856=CARTESIAN_POINT('Ctrl Pts',(-12.967323509862,15.875998353202,4.02193264410848));
#253857=CARTESIAN_POINT('Ctrl Pts',(-12.8182495935845,15.9905401142651,
3.952182871591));
#253858=CARTESIAN_POINT('Ctrl Pts',(-12.7682471101267,16.0286080719488,
3.93129448762164));
#253859=CARTESIAN_POINT('Ctrl Pts',(-12.6927752721752,16.085533096379,3.9035042219723));
#253860=CARTESIAN_POINT('Ctrl Pts',(-12.6675399750758,16.1044786183082,
3.89483118513997));
#253861=CARTESIAN_POINT('Ctrl Pts',(-12.6169131333021,16.1423093513781,
3.87866588157688));
#253862=CARTESIAN_POINT('Ctrl Pts',(-12.5893138814792,16.1628288511606,
3.8705753631418));
#253863=CARTESIAN_POINT('Ctrl Pts',(-12.5195276919618,16.2144891346319,
3.85166447321481));
#253864=CARTESIAN_POINT('Ctrl Pts',(-12.4696340998102,16.2511289674304,
3.84016335154367));
#253865=CARTESIAN_POINT('Ctrl Pts',(-12.3896484078525,16.3092579046069,
3.82457087645725));
#253866=CARTESIAN_POINT('Ctrl Pts',(-12.3621288556355,16.3291622253559,
3.81964991933183));
#253867=CARTESIAN_POINT('Ctrl Pts',(-12.3195507517494,16.3597927056282,
3.81268328549876));
#253868=CARTESIAN_POINT('Ctrl Pts',(-12.3051415817567,16.3701318534537,
3.81043020786359));
#253869=CARTESIAN_POINT('Ctrl Pts',(-12.2832015332638,16.3858316952888,
3.80715429187459));
#253870=CARTESIAN_POINT('Ctrl Pts',(-12.2758338011479,16.3910968284834,
3.80607960328889));
#253871=CARTESIAN_POINT('Ctrl Pts',(-12.2609893022419,16.4016903972241,
3.80396479293874));
#253872=CARTESIAN_POINT('Ctrl Pts',(-12.2504963151088,16.4091653848418,
3.80251503982525));
#253873=CARTESIAN_POINT('Ctrl Pts',(-12.1737247859562,16.4638013418366,
3.79208873753554));
#253874=CARTESIAN_POINT('Ctrl Pts',(-12.0645041881429,16.5410216313341,
3.78039251974764));
#253875=CARTESIAN_POINT('Ctrl Pts',(-11.9168633745103,16.6419232907214,
3.76681259706871));
#253876=CARTESIAN_POINT('',(-13.6758608849533,19.3506560080694,10.5219193340998));
#253877=CARTESIAN_POINT('Ctrl Pts',(-13.7388815250974,19.3077207688721,
3.76679663143823));
#253878=CARTESIAN_POINT('Ctrl Pts',(-13.8014419275018,19.2649643566983,
3.77176678834243));
#253879=CARTESIAN_POINT('Ctrl Pts',(-13.8638383892588,19.221888649907,3.7767935579727));
#253880=CARTESIAN_POINT('Ctrl Pts',(-13.9259889188673,19.1785540638441,
3.78235921494276));
#253881=CARTESIAN_POINT('Ctrl Pts',(-13.9879564763933,19.1353470554464,
3.787908486536));
#253882=CARTESIAN_POINT('Ctrl Pts',(-14.0496796788411,19.0918825737395,
3.79399288161563));
#253883=CARTESIAN_POINT('Ctrl Pts',(-14.1110622423247,19.0482304757279,
3.80114133540377));
#253884=CARTESIAN_POINT('Ctrl Pts',(-14.1682225342791,19.0075810384097,
3.80779807442481));
#253885=CARTESIAN_POINT('Ctrl Pts',(-14.2250873907335,18.9667689191208,
3.81537757697621));
#253886=CARTESIAN_POINT('Ctrl Pts',(-14.2815657237504,18.9258597322375,
3.82435397928862));
#253887=CARTESIAN_POINT('Ctrl Pts',(-14.2857376208727,18.9228378845675,
3.82501704112092));
#253888=CARTESIAN_POINT('Ctrl Pts',(-14.2899074027162,18.9198155116673,
3.82568774746322));
#253889=CARTESIAN_POINT('Ctrl Pts',(-14.2940750295251,18.9167926421302,
3.82636630038989));
#253890=CARTESIAN_POINT('Ctrl Pts',(-14.3050349406084,18.9088431824345,
3.82815074033204));
#253891=CARTESIAN_POINT('Ctrl Pts',(-14.3159701467201,18.9008980115699,
3.82999378263794));
#253892=CARTESIAN_POINT('Ctrl Pts',(-14.3268822672458,18.8929559355139,
3.83189717284345));
#253893=CARTESIAN_POINT('Ctrl Pts',(-14.3773636302211,18.8562145136048,
3.84070258620205));
#253894=CARTESIAN_POINT('Ctrl Pts',(-14.4274281694439,18.8194832807766,
3.85081595422018));
#253895=CARTESIAN_POINT('Ctrl Pts',(-14.4770270552931,18.7827985845345,
3.86237083987515));
#253896=CARTESIAN_POINT('Ctrl Pts',(-14.5273146561307,18.7456044957987,
3.87408617314508));
#253897=CARTESIAN_POINT('Ctrl Pts',(-14.5771244434192,18.7084576471344,
3.88728411421965));
#253898=CARTESIAN_POINT('Ctrl Pts',(-14.6264424466889,18.671379235065,3.90206794678585));
#253899=CARTESIAN_POINT('Ctrl Pts',(-14.6750514962157,18.6348338307671,
3.91663925952691));
#253900=CARTESIAN_POINT('Ctrl Pts',(-14.723183838059,18.5983542404125,3.93275173408398));
#253901=CARTESIAN_POINT('Ctrl Pts',(-14.7708472145335,18.5619542705826,
3.9504600211734));
#253902=CARTESIAN_POINT('Ctrl Pts',(-14.799975105042,18.5397096371944,3.96128185306163));
#253903=CARTESIAN_POINT('Ctrl Pts',(-14.828928201124,18.51749465497,3.97269876179261));
#253904=CARTESIAN_POINT('Ctrl Pts',(-14.8577097321014,18.4953128636564,
3.9847136582756));
#253905=CARTESIAN_POINT('Ctrl Pts',(-14.8662278837544,18.4887479640167,
3.98826957440871));
#253906=CARTESIAN_POINT('Ctrl Pts',(-14.8747319468817,18.482184609953,3.99187580967067));
#253907=CARTESIAN_POINT('Ctrl Pts',(-14.8832199366369,18.4756244830881,
3.99553091905377));
#253908=CARTESIAN_POINT('Ctrl Pts',(-14.9527665653207,18.4218738636421,
4.02547918034966));
#253909=CARTESIAN_POINT('Ctrl Pts',(-15.0215790839999,18.3680707671352,
4.05885309324007));
#253910=CARTESIAN_POINT('Ctrl Pts',(-15.0892627700578,18.3145821547784,
4.09528198705554));
#253911=CARTESIAN_POINT('Ctrl Pts',(-15.1604381256683,18.2583341690769,
4.13359017655919));
#253912=CARTESIAN_POINT('Ctrl Pts',(-15.2303666083856,18.2024327776445,
4.17527726590421));
#253913=CARTESIAN_POINT('Ctrl Pts',(-15.2985805474978,18.1473016936826,
4.21996736810293));
#253914=CARTESIAN_POINT('Ctrl Pts',(-15.3263746217569,18.1248382872064,
4.23817654991125));
#253915=CARTESIAN_POINT('Ctrl Pts',(-15.3538838266292,18.1025028363651,
4.25688485050845));
#253916=CARTESIAN_POINT('Ctrl Pts',(-15.3810752581312,18.0803245992926,
4.27606889775668));
#253917=CARTESIAN_POINT('Ctrl Pts',(-15.3867272632769,18.0757146356706,
4.28005648972119));
#253918=CARTESIAN_POINT('Ctrl Pts',(-15.3923680909322,18.0711095274849,
4.28406589269232));
#253919=CARTESIAN_POINT('Ctrl Pts',(-15.3979977195328,18.0665093399711,
4.28809716932419));
#253920=CARTESIAN_POINT('Ctrl Pts',(-15.4614034865406,18.0146980326202,
4.33350090818511));
#253921=CARTESIAN_POINT('Ctrl Pts',(-15.5232065301808,17.9636581238643,
4.38154472246444));
#253922=CARTESIAN_POINT('Ctrl Pts',(-15.5834107731171,17.9134575762937,
4.4323106003353));
#253923=CARTESIAN_POINT('Ctrl Pts',(-15.6421593719816,17.864470799147,4.48184903898315));
#253924=CARTESIAN_POINT('Ctrl Pts',(-15.6993857586826,17.8162829128187,
4.53397968087753));
#253925=CARTESIAN_POINT('Ctrl Pts',(-15.755068435499,17.7689711428336,4.58881866591889));
#253926=CARTESIAN_POINT('Ctrl Pts',(-15.7851863782255,17.743380900766,4.61848026814577));
#253927=CARTESIAN_POINT('Ctrl Pts',(-15.8148522425526,17.7180472497245,
4.64893489384819));
#253928=CARTESIAN_POINT('Ctrl Pts',(-15.8440591048579,17.692984773488,4.68020572752645));
#253929=CARTESIAN_POINT('Ctrl Pts',(-15.847244041346,17.6902517721058,4.68361573501569));
#253930=CARTESIAN_POINT('Ctrl Pts',(-15.8504229870753,17.6875224540119,
4.68703543148458));
#253931=CARTESIAN_POINT('Ctrl Pts',(-15.8535959167465,17.6847968572469,
4.6904648107673));
#253932=CARTESIAN_POINT('Ctrl Pts',(-15.927082490446,17.6216707283052,4.76989088052541));
#253933=CARTESIAN_POINT('Ctrl Pts',(-15.9971708029628,17.5606858299129,
4.8543322552556));
#253934=CARTESIAN_POINT('Ctrl Pts',(-16.0632646225715,17.502572940166,4.94325849353939));
#253935=CARTESIAN_POINT('Ctrl Pts',(-16.1216833327054,17.4512083786794,
5.02185821993364));
#253936=CARTESIAN_POINT('Ctrl Pts',(-16.1769813018135,17.4020879472841,
5.1039606059698));
#253937=CARTESIAN_POINT('Ctrl Pts',(-16.2287618845356,17.3557093066954,
5.18916982559592));
#253938=CARTESIAN_POINT('Ctrl Pts',(-16.2309560983169,17.3537440014209,
5.19278058534745));
#253939=CARTESIAN_POINT('Ctrl Pts',(-16.2331447622346,17.3517829355667,
5.19639829303089));
#253940=CARTESIAN_POINT('Ctrl Pts',(-16.2353278397276,17.3498261529738,
5.20002288482269));
#253941=CARTESIAN_POINT('Ctrl Pts',(-16.2965142822084,17.2949822154807,
5.30161152650018));
#253942=CARTESIAN_POINT('Ctrl Pts',(-16.3534052599053,17.2434195731332,
5.40876789331989));
#253943=CARTESIAN_POINT('Ctrl Pts',(-16.4051842651059,17.1961121917018,
5.52014568462316));
#253944=CARTESIAN_POINT('Ctrl Pts',(-16.4460314162016,17.1587925918024,
5.60800881471707));
#253945=CARTESIAN_POINT('Ctrl Pts',(-16.4836972461052,17.1241213939366,
5.69849753142291));
#253946=CARTESIAN_POINT('Ctrl Pts',(-16.517787270838,17.0925740192342,5.790929323844));
#253947=CARTESIAN_POINT('Ctrl Pts',(-16.5195756699708,17.0909190102396,
5.79577839446522));
#253948=CARTESIAN_POINT('Ctrl Pts',(-16.5213544429506,17.0892724265112,
5.8006324314012));
#253949=CARTESIAN_POINT('Ctrl Pts',(-16.5231235763998,17.0876342930404,
5.80549143772171));
#253950=CARTESIAN_POINT('Ctrl Pts',(-16.5583669777172,17.0550005788631,
5.90228905908523));
#253951=CARTESIAN_POINT('Ctrl Pts',(-16.5897778184102,17.025728517809,6.00102768879502));
#253952=CARTESIAN_POINT('Ctrl Pts',(-16.6172959346173,16.9999731517841,
6.10189090713684));
#253953=CARTESIAN_POINT('Ctrl Pts',(-16.6442435970825,16.9747516974852,
6.20066321925922));
#253954=CARTESIAN_POINT('Ctrl Pts',(-16.6674582496323,16.9529025145994,
6.30147291454917));
#253955=CARTESIAN_POINT('Ctrl Pts',(-16.6868493556615,16.9346038360028,
6.40450980803028));
#253956=CARTESIAN_POINT('Ctrl Pts',(-16.6902434259401,16.9314009758324,
6.42254459455751));
#253957=CARTESIAN_POINT('Ctrl Pts',(-16.6935202710039,16.9283069752664,
6.44064765891125));
#253958=CARTESIAN_POINT('Ctrl Pts',(-16.6966792951255,16.9253229005514,
6.45882007659515));
#253959=CARTESIAN_POINT('Ctrl Pts',(-16.6979567518806,16.9241161904234,
6.46616869972438));
#253960=CARTESIAN_POINT('Ctrl Pts',(-16.6992134998189,16.9229288402969,
6.47352225633697));
#253961=CARTESIAN_POINT('Ctrl Pts',(-16.7004495349521,16.9217608659696,
6.48088068024495));
#253962=CARTESIAN_POINT('Ctrl Pts',(-16.7316817613472,16.8922484050107,
6.66681387520772));
#253963=CARTESIAN_POINT('Ctrl Pts',(-16.7495103198618,16.8752842431836,
6.85474533466004));
#253964=CARTESIAN_POINT('Ctrl Pts',(-16.7542272292977,16.8707885431733,
7.04296921928389));
#253965=CARTESIAN_POINT('Ctrl Pts',(-16.7552256727881,16.8698369237982,
7.0828111782817));
#253966=CARTESIAN_POINT('Ctrl Pts',(-16.7556365091012,16.86944408108,7.12266629204315));
#253967=CARTESIAN_POINT('Ctrl Pts',(-16.7554622964719,16.8696094511614,
7.16251845406044));
#253968=CARTESIAN_POINT('Ctrl Pts',(-16.755416310306,16.8696531031977,7.1730380595829));
#253969=CARTESIAN_POINT('Ctrl Pts',(-16.7553281086587,16.8697370199776,
7.18356548139207));
#253970=CARTESIAN_POINT('Ctrl Pts',(-16.7551978348938,16.8698610257752,
7.19409940375242));
#253971=CARTESIAN_POINT('Ctrl Pts',(-16.7538036322228,16.8711881480428,
7.30683447900372));
#253972=CARTESIAN_POINT('Ctrl Pts',(-16.7475874535881,16.8771132608214,
7.42042775608016));
#253973=CARTESIAN_POINT('Ctrl Pts',(-16.7367186022701,16.8874269602058,
7.53312980973423));
#253974=CARTESIAN_POINT('Ctrl Pts',(-16.7258497509521,16.8977406595902,
7.64583186338831));
#253975=CARTESIAN_POINT('Ctrl Pts',(-16.7103284764088,16.9124426407183,
7.75764034882354));
#253976=CARTESIAN_POINT('Ctrl Pts',(-16.6903637692409,16.93128622385,7.86681859584908));
#253977=CARTESIAN_POINT('Ctrl Pts',(-16.6879732674679,16.9335424862888,
7.87989120397158));
#253978=CARTESIAN_POINT('Ctrl Pts',(-16.685520577099,16.9358566809088,7.89293442510342));
#253979=CARTESIAN_POINT('Ctrl Pts',(-16.6830057344852,16.938228562512,7.90594815688253));
#253980=CARTESIAN_POINT('Ctrl Pts',(-16.6509327975182,16.9684782523887,
8.07191822465925));
#253981=CARTESIAN_POINT('Ctrl Pts',(-16.6087453214149,17.00812036279,8.23314896777046));
#253982=CARTESIAN_POINT('Ctrl Pts',(-16.556398547122,17.0567689665528,8.38990227884738));
#253983=CARTESIAN_POINT('Ctrl Pts',(-16.5408188217032,17.0712480227863,
8.43655603312439));
#253984=CARTESIAN_POINT('Ctrl Pts',(-16.5243389629553,17.0865251344275,
8.48281305382209));
#253985=CARTESIAN_POINT('Ctrl Pts',(-16.5069572426723,17.1025907577827,
8.52867994876061));
#253986=CARTESIAN_POINT('Ctrl Pts',(-16.5016720825306,17.1074757398689,
8.54262643282585));
#253987=CARTESIAN_POINT('Ctrl Pts',(-16.4963019008448,17.1124348333908,
8.55653409523845));
#253988=CARTESIAN_POINT('Ctrl Pts',(-16.4908498020092,17.1174648019998,
8.57039690528742));
#253989=CARTESIAN_POINT('Ctrl Pts',(-16.4546802379294,17.1508339278008,
8.66236365268362));
#253990=CARTESIAN_POINT('Ctrl Pts',(-16.4149548175317,17.187276623792,8.75223504159771));
#253991=CARTESIAN_POINT('Ctrl Pts',(-16.372579701341,17.2258505719537,8.83830998461215));
#253992=CARTESIAN_POINT('Ctrl Pts',(-16.3236305698158,17.2704088276411,
8.93773847202167));
#253993=CARTESIAN_POINT('Ctrl Pts',(-16.2708627708682,17.3180740545127,
9.03290359388922));
#253994=CARTESIAN_POINT('Ctrl Pts',(-16.2143839359288,17.3685780843653,
9.12411224497086));
#253995=CARTESIAN_POINT('Ctrl Pts',(-16.2067078752588,17.3754421069261,
9.13650844861215));
#253996=CARTESIAN_POINT('Ctrl Pts',(-16.1989638303377,17.3823581784493,
9.14883192847215));
#253997=CARTESIAN_POINT('Ctrl Pts',(-16.1911515746733,17.3893260079046,
9.16108295113489));
#253998=CARTESIAN_POINT('Ctrl Pts',(-16.1306691971798,17.4432708491295,
9.25593020258152));
#253999=CARTESIAN_POINT('Ctrl Pts',(-16.0661571931676,17.5002666424658,
9.34634980263412));
#254000=CARTESIAN_POINT('Ctrl Pts',(-15.9974991207524,17.560192224002,9.43249908777775));
#254001=CARTESIAN_POINT('Ctrl Pts',(-15.9439166051857,17.606959680363,9.49973219307601));
#254002=CARTESIAN_POINT('Ctrl Pts',(-15.8878082961746,17.655512160337,9.56436373262921));
#254003=CARTESIAN_POINT('Ctrl Pts',(-15.829105615478,17.7058029614607,9.62645463473987));
#254004=CARTESIAN_POINT('Ctrl Pts',(-15.819940075852,17.7136551127603,9.63614919411872));
#254005=CARTESIAN_POINT('Ctrl Pts',(-15.8107325925921,17.7215312496555,
9.64576273889787));
#254006=CARTESIAN_POINT('Ctrl Pts',(-15.8014831224615,17.7294311323723,
9.65529563894302));
#254007=CARTESIAN_POINT('Ctrl Pts',(-15.7220381543534,17.7972843090009,
9.73717502547811));
#254008=CARTESIAN_POINT('Ctrl Pts',(-15.6396945118064,17.8667192769814,
9.81290558543219));
#254009=CARTESIAN_POINT('Ctrl Pts',(-15.5544733690449,17.937555208697,9.88276840242399));
#254010=CARTESIAN_POINT('Ctrl Pts',(-15.468032269923,18.0094051698263,9.95363131851303));
#254011=CARTESIAN_POINT('Ctrl Pts',(-15.3786306796676,18.0826967273563,
10.018457213821));
#254012=CARTESIAN_POINT('Ctrl Pts',(-15.2862668564555,18.1572581863224,
10.0774936750283));
#254013=CARTESIAN_POINT('Ctrl Pts',(-15.1919714666292,18.2333789183875,
10.1377647414471));
#254014=CARTESIAN_POINT('Ctrl Pts',(-15.0945886644722,18.3108234670147,
10.1920016678718));
#254015=CARTESIAN_POINT('Ctrl Pts',(-14.9940919311038,18.3894230821505,
10.2404213332966));
#254016=CARTESIAN_POINT('Ctrl Pts',(-14.9441141742165,18.4285112427805,
10.2645007852951));
#254017=CARTESIAN_POINT('Ctrl Pts',(-14.8933659172639,18.4678852586847,
10.2871408323959));
#254018=CARTESIAN_POINT('Ctrl Pts',(-14.8418416869397,18.5075253227248,
10.3083640361371));
#254019=CARTESIAN_POINT('Ctrl Pts',(-14.8348045041055,18.5129393653307,
10.3112627027279));
#254020=CARTESIAN_POINT('Ctrl Pts',(-14.8277604186923,18.5183525654744,
10.3141311203904));
#254021=CARTESIAN_POINT('Ctrl Pts',(-14.8207093911564,18.5237649320883,
10.3169693503257));
#254022=CARTESIAN_POINT('Ctrl Pts',(-14.6322518769189,18.6684248632854,
10.3928286142027));
#254023=CARTESIAN_POINT('Ctrl Pts',(-14.4392088574814,18.8122005096111,
10.4469672244397));
#254024=CARTESIAN_POINT('Ctrl Pts',(-14.2415569820123,18.9547625074496,
10.4805602734221));
#254025=CARTESIAN_POINT('Ctrl Pts',(-14.0570103854342,19.0878719527309,
10.5119259401717));
#254026=CARTESIAN_POINT('Ctrl Pts',(-13.8684459809138,19.2199233250235,
10.5253811623061));
#254027=CARTESIAN_POINT('Ctrl Pts',(-13.6758608945047,19.3506560026757,
10.5219193342091));
#254028=CARTESIAN_POINT('',(-12.0628486290582,16.849158977277,10.5224263507419));
#254029=CARTESIAN_POINT('Ctrl Pts',(-13.6758608654074,19.3506560191294,
10.5219193339269));
#254030=CARTESIAN_POINT('Ctrl Pts',(-13.4111479990651,18.9388938497375,
10.5221015922251));
#254031=CARTESIAN_POINT('Ctrl Pts',(-13.1455279867181,18.5277150251112,
10.5222307542614));
#254032=CARTESIAN_POINT('Ctrl Pts',(-12.8790702612524,18.1170799819665,
10.5223147315613));
#254033=CARTESIAN_POINT('Ctrl Pts',(-12.8754836562488,18.1115527048053,
10.5223158619222));
#254034=CARTESIAN_POINT('Ctrl Pts',(-12.871896887573,18.1060255288723,10.5223169841092));
#254035=CARTESIAN_POINT('Ctrl Pts',(-12.8683099576814,18.1004984534847,
10.5223180981426));
#254036=CARTESIAN_POINT('Ctrl Pts',(-12.7344903755786,17.894296787717,10.5223596600053));
#254037=CARTESIAN_POINT('Ctrl Pts',(-12.60044502056,17.6882410310822,10.5223898513139));
#254038=CARTESIAN_POINT('Ctrl Pts',(-12.4662889581521,17.482259064436,10.5224097847731));
#254039=CARTESIAN_POINT('Ctrl Pts',(-12.4650710896468,17.4803891604947,
10.522409965729));
#254040=CARTESIAN_POINT('Ctrl Pts',(-12.4638532019214,17.478519264451,10.5224101458447));
#254041=CARTESIAN_POINT('Ctrl Pts',(-12.4626352964028,17.4766493759589,
10.5224103251203));
#254042=CARTESIAN_POINT('Ctrl Pts',(-12.3950043732778,17.3728135012365,
10.5224202803858));
#254043=CARTESIAN_POINT('Ctrl Pts',(-12.3273222049572,17.2690108733503,
10.5224276383825));
#254044=CARTESIAN_POINT('Ctrl Pts',(-12.259790692741,17.165110568243,10.5224324313406));
#254045=CARTESIAN_POINT('Ctrl Pts',(-12.2597326786756,17.165021310963,10.5224324354581));
#254046=CARTESIAN_POINT('Ctrl Pts',(-12.2596746646068,17.1649320536504,
10.5224324395738));
#254047=CARTESIAN_POINT('Ctrl Pts',(-12.2596166505369,17.164842796305,10.5224324436878));
#254048=CARTESIAN_POINT('Ctrl Pts',(-12.2258218847533,17.1128479770199,
10.5224348402121));
#254049=CARTESIAN_POINT('Ctrl Pts',(-12.1920304380604,17.0608507712231,
10.5224366507211));
#254050=CARTESIAN_POINT('Ctrl Pts',(-12.158568444817,17.0086448760398,10.5224375052694));
#254051=CARTESIAN_POINT('Ctrl Pts',(-12.1581181203494,17.0079423000821,
10.5224375167697));
#254052=CARTESIAN_POINT('Ctrl Pts',(-12.1576683276205,17.0072404204797,
10.5224375280849));
#254053=CARTESIAN_POINT('Ctrl Pts',(-12.1572190427489,17.0065391990644,
10.5224375392156));
#254054=CARTESIAN_POINT('Ctrl Pts',(-12.1454971732441,16.9882442898803,
10.5224378296161));
#254055=CARTESIAN_POINT('Ctrl Pts',(-12.1341065763164,16.9703980009555,
10.5224380382135));
#254056=CARTESIAN_POINT('Ctrl Pts',(-12.1227679983509,16.9523161483533,
10.5224379169453));
#254057=CARTESIAN_POINT('Ctrl Pts',(-12.1175665999974,16.944021376413,10.5224378613154));
#254058=CARTESIAN_POINT('Ctrl Pts',(-12.1123763964754,16.9356770237269,
10.5224377358608));
#254059=CARTESIAN_POINT('Ctrl Pts',(-12.1071749862714,16.9272168496376,
10.5224375090579));
#254060=CARTESIAN_POINT('Ctrl Pts',(-12.101796471853,16.9184686128061,10.5224372745324));
#254061=CARTESIAN_POINT('Ctrl Pts',(-12.0963725016058,16.9095230624896,
10.5224370364058));
#254062=CARTESIAN_POINT('Ctrl Pts',(-12.0910067720162,16.9004333971203,
10.522436436783));
#254063=CARTESIAN_POINT('Ctrl Pts',(-12.0860485595805,16.8920340748813,
10.5224358827004));
#254064=CARTESIAN_POINT('Ctrl Pts',(-12.0811391571071,16.8835107983716,
10.522435022239));
#254065=CARTESIAN_POINT('Ctrl Pts',(-12.0763976292839,16.8749343032624,
10.5224334855019));
#254066=CARTESIAN_POINT('Ctrl Pts',(-12.0722795391685,16.8674854848538,
10.5224321508221));
#254067=CARTESIAN_POINT('Ctrl Pts',(-12.0682879786168,16.8599963595147,
10.5224303063113));
#254068=CARTESIAN_POINT('Ctrl Pts',(-12.0645356665508,16.8525417472998,
10.5224276269153));
#254069=CARTESIAN_POINT('Ctrl Pts',(-12.0639676039859,16.8514131934748,
10.5224272212815));
#254070=CARTESIAN_POINT('Ctrl Pts',(-12.0634050996242,16.8502854932821,
10.5224267963338));
#254071=CARTESIAN_POINT('Ctrl Pts',(-12.0628486290583,16.8491589772772,
10.5224263507419));
#254072=CARTESIAN_POINT('',(-12.0628486290582,16.849158977277,10.5224263507419));
#254073=CARTESIAN_POINT('Ctrl Pts',(-11.5904504831564,20.6493192886667,
9.81858267377921));
#254074=CARTESIAN_POINT('Ctrl Pts',(-9.90949337307569,17.1314054288118,
9.81858267377921));
#254075=CARTESIAN_POINT('Ctrl Pts',(-11.7693658147367,20.5638285658397,
9.95174491813557));
#254076=CARTESIAN_POINT('Ctrl Pts',(-10.0884087046559,17.0459147059848,
9.95174491813557));
#254077=CARTESIAN_POINT('Ctrl Pts',(-11.9493312822036,20.4778360588714,
10.0823677542098));
#254078=CARTESIAN_POINT('Ctrl Pts',(-10.2683741721229,16.9599221990165,
10.0823677542098));
#254079=CARTESIAN_POINT('Ctrl Pts',(-12.2475135638565,20.3353562693108,
10.2515852322261));
#254080=CARTESIAN_POINT('Ctrl Pts',(-10.5665564537757,16.8174424094559,
10.2515852322261));
#254081=CARTESIAN_POINT('Ctrl Pts',(-12.3587688800734,20.2821953841159,
10.3049376687216));
#254082=CARTESIAN_POINT('Ctrl Pts',(-10.6778117699927,16.764281524261,10.3049376687216));
#254083=CARTESIAN_POINT('Ctrl Pts',(-12.5899641385142,20.1717238578151,
10.3932356267814));
#254084=CARTESIAN_POINT('Ctrl Pts',(-10.9090070284334,16.6538099979602,
10.3932356267814));
#254085=CARTESIAN_POINT('Ctrl Pts',(-12.7085235375154,20.1150728786674,
10.4282005244277));
#254086=CARTESIAN_POINT('Ctrl Pts',(-11.0275664274347,16.5971590188125,
10.4282005244277));
#254087=CARTESIAN_POINT('Ctrl Pts',(-13.0305922966286,19.961179465658,10.5002236248037));
#254088=CARTESIAN_POINT('Ctrl Pts',(-11.3496351865479,16.4432656058031,
10.5002236248037));
#254089=CARTESIAN_POINT('Ctrl Pts',(-13.2361364827742,19.8629647353088,
10.5224584120037));
#254090=CARTESIAN_POINT('Ctrl Pts',(-11.5551793726935,16.3450508754539,
10.5224584120037));
#254091=CARTESIAN_POINT('Ctrl Pts',(-13.4432901850998,19.7639809333523,
10.5224584120037));
#254092=CARTESIAN_POINT('Ctrl Pts',(-11.7623330750191,16.2460670734974,
10.5224584120037));
#254093=CARTESIAN_POINT('Ctrl Pts',(-13.4472677112325,19.762080360712,10.5224584120037));
#254094=CARTESIAN_POINT('Ctrl Pts',(-11.7663106011518,16.2441665008571,
10.5224584120037));
#254095=CARTESIAN_POINT('Ctrl Pts',(-13.4512452373652,19.7601797880716,
10.5224584120037));
#254096=CARTESIAN_POINT('Ctrl Pts',(-11.7702881272844,16.2422659282167,
10.5224584120037));
#254097=CARTESIAN_POINT('Ctrl Pts',(-13.4552227634979,19.7582792154312,
10.5224584120037));
#254098=CARTESIAN_POINT('Ctrl Pts',(-11.7742656534171,16.2403653555763,
10.5224584120037));
#254099=CARTESIAN_POINT('',(-13.3497508753034,19.5682215133114,10.5224584120037));
#254100=CARTESIAN_POINT('',(-11.5821453590948,20.6319382913354,9.81858267377921));
#254101=CARTESIAN_POINT('Ctrl Pts',(-13.3497508753034,19.5682215133114,
10.5224584120037));
#254102=CARTESIAN_POINT('Ctrl Pts',(-13.2603342133459,19.6283066235415,
10.5224584116547));
#254103=CARTESIAN_POINT('Ctrl Pts',(-13.1708206773524,19.6874672268941,
10.5176620441892));
#254104=CARTESIAN_POINT('Ctrl Pts',(-13.0813531361052,19.7456388705054,
10.5079643985316));
#254105=CARTESIAN_POINT('Ctrl Pts',(-12.9930843602364,19.8030310789005,
10.4983966905219));
#254106=CARTESIAN_POINT('Ctrl Pts',(-12.9048603678873,19.8594606456773,
10.4840581054545));
#254107=CARTESIAN_POINT('Ctrl Pts',(-12.8168145936921,19.9148674746128,
10.4648986958871));
#254108=CARTESIAN_POINT('Ctrl Pts',(-12.801759616763,19.924341507171,10.4616226219171));
#254109=CARTESIAN_POINT('Ctrl Pts',(-12.7867098412351,19.9337856416681,
10.4582057210261));
#254110=CARTESIAN_POINT('Ctrl Pts',(-12.7716659225599,19.9431995832217,
10.4546478967175));
#254111=CARTESIAN_POINT('Ctrl Pts',(-12.6967699114792,19.9900668048631,
10.436935301044));
#254112=CARTESIAN_POINT('Ctrl Pts',(-12.6216267108693,20.0363731607584,
10.4154321017156));
#254113=CARTESIAN_POINT('Ctrl Pts',(-12.5472784492503,20.0816229523043,
10.3900142833994));
#254114=CARTESIAN_POINT('Ctrl Pts',(-12.5102272311691,20.1041730410111,
10.3773473950407));
#254115=CARTESIAN_POINT('Ctrl Pts',(-12.4733729995878,20.1264609408982,
10.3637088511874));
#254116=CARTESIAN_POINT('Ctrl Pts',(-12.4368413901561,20.1484268993894,
10.3490866477515));
#254117=CARTESIAN_POINT('Ctrl Pts',(-12.4342972827129,20.1499566364956,
10.3480683390272));
#254118=CARTESIAN_POINT('Ctrl Pts',(-12.4317554733186,20.1514844617956,
10.3470452502724));
#254119=CARTESIAN_POINT('Ctrl Pts',(-12.4292159549129,20.1530103787575,
10.3460174042635));
#254120=CARTESIAN_POINT('Ctrl Pts',(-12.3719017412183,20.187448692196,10.3228200194103));
#254121=CARTESIAN_POINT('Ctrl Pts',(-12.3152754891946,20.2210594982534,
10.2970221839251));
#254122=CARTESIAN_POINT('Ctrl Pts',(-12.2593971386626,20.2538368287403,
10.2688360244331));
#254123=CARTESIAN_POINT('Ctrl Pts',(-12.2110715395276,20.2821838382484,
10.2444596240598));
#254124=CARTESIAN_POINT('Ctrl Pts',(-12.1633048267954,20.3099076960184,
10.2182979592016));
#254125=CARTESIAN_POINT('Ctrl Pts',(-12.1161226886417,20.3370107932902,
10.1905159823806));
#254126=CARTESIAN_POINT('Ctrl Pts',(-12.0750987729118,20.3605763887041,
10.1663601149165));
#254127=CARTESIAN_POINT('Ctrl Pts',(-12.03447550987,20.3836924183035,10.1410660155626));
#254128=CARTESIAN_POINT('Ctrl Pts',(-11.9942003094559,20.4063936512188,
10.1148854623617));
#254129=CARTESIAN_POINT('Ctrl Pts',(-11.8540435873686,20.4853933920033,
10.023777771243));
#254130=CARTESIAN_POINT('Ctrl Pts',(-11.7179332317261,20.5596846753991,
9.92178017022803));
#254131=CARTESIAN_POINT('Ctrl Pts',(-11.5821453590948,20.6319382913354,
9.81858267377921));
#254132=CARTESIAN_POINT('',(-11.5821453590948,20.6319382913354,9.81858267377921));
#254133=CARTESIAN_POINT('',(-13.3494340704479,19.5675584758215,10.5224584120037));
#254134=CARTESIAN_POINT('',(-14.2960187053363,21.5485746401421,10.5224584120037));
#254135=CARTESIAN_POINT('Ctrl Pts',(-13.3494340704479,19.5675584758215,
10.5224584120037));
#254136=CARTESIAN_POINT('Ctrl Pts',(-13.3495389599794,19.5677779890584,
10.5224584120037));
#254137=CARTESIAN_POINT('Ctrl Pts',(-13.3496587300745,19.5679910162464,
10.5224584120037));
#254138=CARTESIAN_POINT('Ctrl Pts',(-13.3497921379455,19.5681944620943,
10.5224584120037));
#254139=CARTESIAN_POINT('Origin',(0.,-0.795020000000708,9.766819938));
#254140=CARTESIAN_POINT('',(-11.4288225696269,20.7052001855605,9.766819938));
#254141=CARTESIAN_POINT('',(-0.940650459572694,-1.24448895834088,9.766819938));
#254142=CARTESIAN_POINT('',(-9.56467536765562,21.5968186575769,9.766819938));
#254143=CARTESIAN_POINT('Origin',(0.,-0.795020000000708,9.766819938));
#254144=CARTESIAN_POINT('',(0.923837934236886,-0.353584533987945,9.766819938));
#254145=CARTESIAN_POINT('Ctrl Pts',(-7.43867505114365,22.6341397942925,
10.6113017967934));
#254146=CARTESIAN_POINT('Ctrl Pts',(-5.74908665440586,19.0981623427034,
10.6113017967934));
#254147=CARTESIAN_POINT('Ctrl Pts',(-7.44286080445302,22.6321397249143,
10.6113017967934));
#254148=CARTESIAN_POINT('Ctrl Pts',(-5.75327240771523,19.0961622733252,
10.6113017967934));
#254149=CARTESIAN_POINT('Ctrl Pts',(-7.44704655776238,22.630139655536,10.6113017967934));
#254150=CARTESIAN_POINT('Ctrl Pts',(-5.75745816102459,19.0941622039469,
10.6113017967934));
#254151=CARTESIAN_POINT('Ctrl Pts',(-7.45123231107175,22.6281395861578,
10.6113017967933));
#254152=CARTESIAN_POINT('Ctrl Pts',(-5.76164391433396,19.0921621345687,
10.6113017967933));
#254153=CARTESIAN_POINT('Ctrl Pts',(-7.58062665612163,22.5663113683614,
10.6113017967934));
#254154=CARTESIAN_POINT('Ctrl Pts',(-5.89103825938384,19.0303339167723,
10.6113017967934));
#254155=CARTESIAN_POINT('Ctrl Pts',(-7.70991993601165,22.5045314423101,
10.6021016046744));
#254156=CARTESIAN_POINT('Ctrl Pts',(-6.02033153927386,18.968553990721,10.6021016046744));
#254157=CARTESIAN_POINT('Ctrl Pts',(-7.98801449066879,22.3716501275456,
10.5623413620686));
#254158=CARTESIAN_POINT('Ctrl Pts',(-6.298426093931,18.8356726759565,10.5623413620686));
#254159=CARTESIAN_POINT('Ctrl Pts',(-8.13782978708746,22.3000642110775,
10.5282639879658));
#254160=CARTESIAN_POINT('Ctrl Pts',(-6.44824139034967,18.7640867594884,
10.5282639879658));
#254161=CARTESIAN_POINT('Ctrl Pts',(-8.4280382820742,22.1613945186155,10.4369877265863));
#254162=CARTESIAN_POINT('Ctrl Pts',(-6.73844988533641,18.6254170670264,
10.4369877265863));
#254163=CARTESIAN_POINT('Ctrl Pts',(-8.56928260888232,22.0939040498703,
10.3798469785486));
#254164=CARTESIAN_POINT('Ctrl Pts',(-6.87969421214453,18.5579265982812,
10.3798469785486));
#254165=CARTESIAN_POINT('Ctrl Pts',(-8.9564353156567,21.9089117160426,10.1867454855546));
#254166=CARTESIAN_POINT('Ctrl Pts',(-7.26684691891891,18.3729342644535,
10.1867454855546));
#254167=CARTESIAN_POINT('Ctrl Pts',(-9.19427011824854,21.7952676308353,
10.0232676471911));
#254168=CARTESIAN_POINT('Ctrl Pts',(-7.50468172151076,18.2592901792462,
10.0232676471911));
#254169=CARTESIAN_POINT('Ctrl Pts',(-9.40855361285218,21.6928770157786,
9.82688155116148));
#254170=CARTESIAN_POINT('Ctrl Pts',(-7.71896521611439,18.1568995641895,
9.82688155116148));
#254171=CARTESIAN_POINT('',(-7.35080904279631,22.4179733394668,10.6113017967933));
#254172=CARTESIAN_POINT('',(-7.35047045045915,22.4172647554624,10.6113017967933));
#254173=CARTESIAN_POINT('Ctrl Pts',(-7.35075709018551,22.4179897909918,
10.6113017967933));
#254174=CARTESIAN_POINT('Ctrl Pts',(-7.350678663083,22.4177420273144,10.611301796793));
#254175=CARTESIAN_POINT('Ctrl Pts',(-7.35058249449532,22.4174992416753,
10.6113017967933));
#254176=CARTESIAN_POINT('Ctrl Pts',(-7.35047045045915,22.4172647554624,
10.6113017967933));
#254177=CARTESIAN_POINT('',(-8.30357699477318,24.4119299982892,10.6113017967933));
#254178=CARTESIAN_POINT('',(-9.39030572424193,21.6801373241376,9.83591616785974));
#254179=CARTESIAN_POINT('',(-8.09397430600559,18.9671696726548,9.83591616785974));
#254180=CARTESIAN_POINT('Ctrl Pts',(-9.39030572424193,21.6801373241376,
9.83591616785974));
#254181=CARTESIAN_POINT('Ctrl Pts',(-9.11046047398881,21.7984275779508,
10.0847552194955));
#254182=CARTESIAN_POINT('Ctrl Pts',(-8.78966530919173,21.9265298939072,
10.2798973137395));
#254183=CARTESIAN_POINT('Ctrl Pts',(-8.09634678211006,22.1799149425451,
10.5435599097417));
#254184=CARTESIAN_POINT('Ctrl Pts',(-7.72575883278036,22.3043582355585,
10.6112983712758));
#254185=CARTESIAN_POINT('Ctrl Pts',(-7.35080904279631,22.4179733394668,
10.6113017967933));
#254186=CARTESIAN_POINT('Ctrl Pts',(-5.89446314404536,26.10022926829,10.2547238746359));
#254187=CARTESIAN_POINT('Ctrl Pts',(-6.65860888380204,25.9327562378397,
10.5550146633072));
#254188=CARTESIAN_POINT('Ctrl Pts',(-7.51179692993678,25.7082645746392,
10.6699732274377));
#254189=CARTESIAN_POINT('Ctrl Pts',(-9.16477543587122,25.1830106715303,
10.4961547162753));
#254190=CARTESIAN_POINT('Ctrl Pts',(-9.92695033232927,24.8951515710477,
10.2112133788762));
#254191=CARTESIAN_POINT('Ctrl Pts',(-10.53290667894,24.6442607652399,9.766819938));
#254192=CARTESIAN_POINT('Ctrl Pts',(-4.53503898720833,19.8974503780015,
10.2547238746359));
#254193=CARTESIAN_POINT('Ctrl Pts',(-5.1230526755192,19.7685791048868,10.5550661606531));
#254194=CARTESIAN_POINT('Ctrl Pts',(-5.7793714387152,19.5958834458016,10.6699732274377));
#254195=CARTESIAN_POINT('Ctrl Pts',(-7.05112796449871,19.1917674354761,
10.4961547162753));
#254196=CARTESIAN_POINT('Ctrl Pts',(-7.6374184165562,18.9703404341444,10.2113145157459));
#254197=CARTESIAN_POINT('Ctrl Pts',(-8.1037307843505,18.7772679688283,9.766819938));
#254198=CARTESIAN_POINT('',(-6.96173677414281,22.5376104001762,10.6107590573782));
#254199=CARTESIAN_POINT('Ctrl Pts',(-6.05139294957435,19.6990559905031,
10.6112991636444));
#254200=CARTESIAN_POINT('Ctrl Pts',(-6.08123697799582,19.7935956167579,
10.6113016986326));
#254201=CARTESIAN_POINT('Ctrl Pts',(-6.11093087048551,19.8881783973598,
10.6112977280162));
#254202=CARTESIAN_POINT('Ctrl Pts',(-6.26896155553355,20.3860503800699,
10.6112808345979));
#254203=CARTESIAN_POINT('Ctrl Pts',(-6.39742199579458,20.7893010423541,
10.6112379293701));
#254204=CARTESIAN_POINT('Ctrl Pts',(-6.52676368989472,21.1922686924639,
10.6111596904088));
#254205=CARTESIAN_POINT('Ctrl Pts',(-6.67080164920994,21.6410229661394,
10.6110725616574));
#254206=CARTESIAN_POINT('Ctrl Pts',(-6.8157865590362,22.0894744377391,10.6109415766948));
#254207=CARTESIAN_POINT('Ctrl Pts',(-6.96173677372956,22.5376104003388,
10.6107590573861));
#254208=CARTESIAN_POINT('',(-5.21264705459683,22.9892396671652,10.2547238839289));
#254209=CARTESIAN_POINT('Ctrl Pts',(-6.96173677372954,22.5376104003388,
10.6107590573847));
#254210=CARTESIAN_POINT('Ctrl Pts',(-6.78326538780991,22.5908631847919,
10.6136518725686));
#254211=CARTESIAN_POINT('Ctrl Pts',(-6.60615397982629,22.6414710571066,
10.6049972937841));
#254212=CARTESIAN_POINT('Ctrl Pts',(-6.43039041854809,22.6895796661229,
10.5850775692414));
#254213=CARTESIAN_POINT('Ctrl Pts',(-6.31125859094173,22.7221874858213,
10.5715760608915));
#254214=CARTESIAN_POINT('Ctrl Pts',(-6.19274609355887,22.753646872487,10.5528981629447));
#254215=CARTESIAN_POINT('Ctrl Pts',(-6.07485088806322,22.784000285382,10.5291186292846));
#254216=CARTESIAN_POINT('Ctrl Pts',(-6.074521671904,22.7840850456907,10.5290522261879));
#254217=CARTESIAN_POINT('Ctrl Pts',(-6.0741924615872,22.7841697971589,10.528985783508));
#254218=CARTESIAN_POINT('Ctrl Pts',(-6.07386325710786,22.7842545397887,
10.5289193012463));
#254219=CARTESIAN_POINT('Ctrl Pts',(-5.97200166746916,22.8104753828248,
10.5083485335813));
#254220=CARTESIAN_POINT('Ctrl Pts',(-5.87060089567632,22.8358694446161,
10.4839495889051));
#254221=CARTESIAN_POINT('Ctrl Pts',(-5.7696967749739,22.8604561329955,10.4555672103889));
#254222=CARTESIAN_POINT('Ctrl Pts',(-5.72638656646406,22.8710092659386,
10.4433848859904));
#254223=CARTESIAN_POINT('Ctrl Pts',(-5.68316794597164,22.8814135238921,
10.4304680709705));
#254224=CARTESIAN_POINT('Ctrl Pts',(-5.64004427653981,22.8916698380941,
10.4168016230807));
#254225=CARTESIAN_POINT('Ctrl Pts',(-5.56808532809649,22.9087841883941,
10.3939969027945));
#254226=CARTESIAN_POINT('Ctrl Pts',(-5.49639097103449,22.9254872643843,
10.3691057983985));
#254227=CARTESIAN_POINT('Ctrl Pts',(-5.42497771887721,22.9417851609571,
10.3420455782343));
#254228=CARTESIAN_POINT('Ctrl Pts',(-5.38927109279857,22.9499341092435,
10.3285154681521));
#254229=CARTESIAN_POINT('Ctrl Pts',(-5.35337717853032,22.9580397009596,
10.3143396596805));
#254230=CARTESIAN_POINT('Ctrl Pts',(-5.31781725137679,22.9659855545817,
10.2997113974505));
#254231=CARTESIAN_POINT('Ctrl Pts',(-5.28225732422327,22.9739314082038,
10.2850831352206));
#254232=CARTESIAN_POINT('Ctrl Pts',(-5.24703153009955,22.9817175378882,
10.2700024461282));
#254233=CARTESIAN_POINT('Ctrl Pts',(-5.2126471751816,22.9892401943797,10.2547238746359));
#254234=CARTESIAN_POINT('',(-5.21475106562684,22.9988398231458,10.2547238746359));
#254235=CARTESIAN_POINT('Ctrl Pts',(2.3103144665605,26.6414807977614,7.07972387463592));
#254236=CARTESIAN_POINT('Ctrl Pts',(-0.431669998512473,26.8723719898794,
8.138260867791));
#254237=CARTESIAN_POINT('Ctrl Pts',(-3.20657097362931,26.6893177417092,
9.19618688148084));
#254238=CARTESIAN_POINT('Ctrl Pts',(-5.89446314404535,26.10022926829,10.2547238746359));
#254239=CARTESIAN_POINT('Ctrl Pts',(1.77749286449396,20.3138745252148,7.07972387463592));
#254240=CARTESIAN_POINT('Ctrl Pts',(-0.332085202881195,20.4915133853348,
8.13824586153264));
#254241=CARTESIAN_POINT('Ctrl Pts',(-2.46707746430152,20.3506725384836,
9.19620188773921));
#254242=CARTESIAN_POINT('Ctrl Pts',(-4.53503898720833,19.8974503780015,
10.2547238746359));
#254243=CARTESIAN_POINT('',(2.04307896119447,23.4678837560629,7.07972387463796));
#254244=CARTESIAN_POINT('Ctrl Pts',(-5.21264696198877,22.9892391317977,
10.2547238284095));
#254245=CARTESIAN_POINT('Ctrl Pts',(-4.67795555947093,23.1064234487418,
10.0166098851003));
#254246=CARTESIAN_POINT('Ctrl Pts',(-4.13905448947091,23.2055975748096,
9.77837977901865));
#254247=CARTESIAN_POINT('Ctrl Pts',(-3.59730200229127,23.2865209819517,
9.54009996496635));
#254248=CARTESIAN_POINT('Ctrl Pts',(-3.05386967052936,23.3676953131787,
9.30108130233621));
#254249=CARTESIAN_POINT('Ctrl Pts',(-2.50756864258447,23.4305052396279,
9.0620126296065));
#254250=CARTESIAN_POINT('Ctrl Pts',(-1.9598030581818,23.4747483400802,8.82296077893185));
#254251=CARTESIAN_POINT('Ctrl Pts',(-1.84104670333211,23.4843403069481,
8.77113399898337));
#254252=CARTESIAN_POINT('Ctrl Pts',(-1.72222161930776,23.4930597411092,
8.71930800922268));
#254253=CARTESIAN_POINT('Ctrl Pts',(-1.60334228697806,23.5009048534253,
8.66748349101571));
#254254=CARTESIAN_POINT('Ctrl Pts',(-1.14663523357445,23.5310439706233,
8.46838561133783));
#254255=CARTESIAN_POINT('Ctrl Pts',(-0.6888591913301,23.5482927434438,8.2691921483135));
#254256=CARTESIAN_POINT('Ctrl Pts',(-0.230964278476941,23.5526294661388,
8.06999745538685));
#254257=CARTESIAN_POINT('Ctrl Pts',(0.22529950013842,23.5569507403615,7.87151234292178));
#254258=CARTESIAN_POINT('Ctrl Pts',(0.681680851126983,23.5484519040431,
7.67302601807038));
#254259=CARTESIAN_POINT('Ctrl Pts',(1.13725156109874,23.5271616697546,7.47463177645374));
#254260=CARTESIAN_POINT('Ctrl Pts',(1.43963994915526,23.5130301211564,7.3429461487147));
#254261=CARTESIAN_POINT('Ctrl Pts',(1.74167144276973,23.4932640446787,7.21130108562252));
#254262=CARTESIAN_POINT('Ctrl Pts',(2.04307896201256,23.46788376591,7.07972387463592));
#254263=CARTESIAN_POINT('',(2.04390366552723,23.4776776614881,7.07972387463592));
#254264=CARTESIAN_POINT('Ctrl Pts',(4.71685438991932,26.3315428789248,4.05816993800001));
#254265=CARTESIAN_POINT('Ctrl Pts',(4.7161678465573,26.3316622573026,4.68557566339732));
#254266=CARTESIAN_POINT('Ctrl Pts',(4.49343731150143,26.3728265237459,5.30057205383792));
#254267=CARTESIAN_POINT('Ctrl Pts',(3.64556721571339,26.4995344621253,6.36781750367528));
#254268=CARTESIAN_POINT('Ctrl Pts',(3.03620641927605,26.5803564331101,6.79948331589421));
#254269=CARTESIAN_POINT('Ctrl Pts',(2.31031446656053,26.6414807977614,7.07972387463592));
#254270=CARTESIAN_POINT('Ctrl Pts',(3.62901896788996,20.0754167537113,4.05816993800001));
#254271=CARTESIAN_POINT('Ctrl Pts',(3.62849075989261,20.0755086002244,4.68557599782084));
#254272=CARTESIAN_POINT('Ctrl Pts',(3.45712796844298,20.1071792627342,5.30057205383792));
#254273=CARTESIAN_POINT('Ctrl Pts',(2.80479986891602,20.2046648906017,6.36781750367528));
#254274=CARTESIAN_POINT('Ctrl Pts',(2.33592425806985,20.2668513229242,6.79950843222341));
#254275=CARTESIAN_POINT('Ctrl Pts',(1.77749286449398,20.3138745252148,7.07972387463592));
#254276=CARTESIAN_POINT('Ctrl Pts',(3.61814061366967,20.0128554924592,4.05816993800001));
#254277=CARTESIAN_POINT('Ctrl Pts',(3.61761398902596,20.0129470636536,4.68557600116507));
#254278=CARTESIAN_POINT('Ctrl Pts',(3.44676487501239,20.0445227901241,5.30057205383792));
#254279=CARTESIAN_POINT('Ctrl Pts',(2.79639219544805,20.1417161948865,6.36781750367528));
#254280=CARTESIAN_POINT('Ctrl Pts',(2.32892143645778,20.2037162718223,6.79950868338671));
#254281=CARTESIAN_POINT('Ctrl Pts',(1.77216464847332,20.2505984624893,7.07972387463592));
#254282=CARTESIAN_POINT('Ctrl Pts',(2.04307896045113,23.4678837473762,7.07972387463413));
#254283=CARTESIAN_POINT('Ctrl Pts',(2.10215866242687,23.462887100845,7.0539312669956));
#254284=CARTESIAN_POINT('Ctrl Pts',(2.16087515240384,23.4577020901467,7.02665792387671));
#254285=CARTESIAN_POINT('Ctrl Pts',(2.21893448957211,23.45236510472,6.99796162424216));
#254286=CARTESIAN_POINT('Ctrl Pts',(2.27630708568686,23.4470912465554,6.96960475195908));
#254287=CARTESIAN_POINT('Ctrl Pts',(2.33303793556693,23.4416690967743,6.93985833565254));
#254288=CARTESIAN_POINT('Ctrl Pts',(2.38887099151068,23.4361388881024,6.90882060892141));
#254289=CARTESIAN_POINT('Ctrl Pts',(2.41919121712374,23.4331356999052,6.89196552440028));
#254290=CARTESIAN_POINT('Ctrl Pts',(2.44924716403501,23.4301007241918,6.8747303712065));
#254291=CARTESIAN_POINT('Ctrl Pts',(2.47900135211972,23.4270408712456,6.85713627495481));
#254292=CARTESIAN_POINT('Ctrl Pts',(2.61899283358933,23.4126444660805,6.77435721903228));
#254293=CARTESIAN_POINT('Ctrl Pts',(2.75359364425646,23.3975656461792,6.68288491229646));
#254294=CARTESIAN_POINT('Ctrl Pts',(2.88260535413912,23.3821026849264,6.58232396059685));
#254295=CARTESIAN_POINT('Ctrl Pts',(2.88573929895655,23.3817270595872,6.57988113991257));
#254296=CARTESIAN_POINT('Ctrl Pts',(2.88886995618199,23.3813512062654,6.57743294458988));
#254297=CARTESIAN_POINT('Ctrl Pts',(2.89199732182174,23.3809751293744,6.57497936919743));
#254298=CARTESIAN_POINT('Ctrl Pts',(3.03782252416704,23.3634391278179,6.46057217499966));
#254299=CARTESIAN_POINT('Ctrl Pts',(3.17405408122667,23.3457059158467,6.33614505506851));
#254300=CARTESIAN_POINT('Ctrl Pts',(3.29934947913399,23.3284689533951,6.2022056820526));
#254301=CARTESIAN_POINT('Ctrl Pts',(3.39259952148527,23.3156404895771,6.10252243418523));
#254302=CARTESIAN_POINT('Ctrl Pts',(3.47979120339682,23.3030873153231,5.99757065313147));
#254303=CARTESIAN_POINT('Ctrl Pts',(3.56035482648739,23.2911032109797,5.88756471089739));
#254304=CARTESIAN_POINT('Ctrl Pts',(3.56342984742918,23.2906457914843,5.88336591045726));
#254305=CARTESIAN_POINT('Ctrl Pts',(3.56649523907543,23.2901891973858,5.87915970825004));
#254306=CARTESIAN_POINT('Ctrl Pts',(3.56955096686521,23.2897334455593,5.87494611859993));
#254307=CARTESIAN_POINT('Ctrl Pts',(3.64988939470215,23.2777512312593,5.7641662352701));
#254308=CARTESIAN_POINT('Ctrl Pts',(3.72417046606243,23.2662531537342,5.64723179444032));
#254309=CARTESIAN_POINT('Ctrl Pts',(3.79075532599167,23.2556877078637,5.52555774435189));
#254310=CARTESIAN_POINT('Ctrl Pts',(3.80263476904813,23.2538027206051,5.50384980727713));
#254311=CARTESIAN_POINT('Ctrl Pts',(3.81426920289253,23.2519474397299,5.48199113430145));
#254312=CARTESIAN_POINT('Ctrl Pts',(3.82564928015205,23.2501244368842,5.45998992069311));
#254313=CARTESIAN_POINT('Ctrl Pts',(3.89885906874205,23.2383967789883,5.31845272720499));
#254314=CARTESIAN_POINT('Ctrl Pts',(3.9606315086108,23.2281621376322,5.17311817669978));
#254315=CARTESIAN_POINT('Ctrl Pts',(4.01101526725212,23.2196855024712,5.02399321514859));
#254316=CARTESIAN_POINT('Ctrl Pts',(4.01215065937013,23.2194944824876,5.02063270155237));
#254317=CARTESIAN_POINT('Ctrl Pts',(4.01328015422757,23.2193043743719,5.01727060693594));
#254318=CARTESIAN_POINT('Ctrl Pts',(4.01440376225471,23.219115179586,5.01390691436715));
#254319=CARTESIAN_POINT('Ctrl Pts',(4.03822806229303,23.2151036086159,4.94258522650129));
#254320=CARTESIAN_POINT('Ctrl Pts',(4.05943009740659,23.2115043822154,4.87037608093721));
#254321=CARTESIAN_POINT('Ctrl Pts',(4.07797576986666,23.2083368907899,4.79727560199233));
#254322=CARTESIAN_POINT('Ctrl Pts',(4.09630322629754,23.2052066693747,4.72503525342454));
#254323=CARTESIAN_POINT('Ctrl Pts',(4.11203663888045,23.202498012807,4.65192392106077));
#254324=CARTESIAN_POINT('Ctrl Pts',(4.12509451151048,23.2002376892024,4.57792501228081));
#254325=CARTESIAN_POINT('Ctrl Pts',(4.12668142352375,23.1999629940217,4.5689319886361));
#254326=CARTESIAN_POINT('Ctrl Pts',(4.12822875804512,23.199694931061,4.55992584566828));
#254327=CARTESIAN_POINT('Ctrl Pts',(4.12973631706389,23.1994335573938,4.5509065459638));
#254328=CARTESIAN_POINT('Ctrl Pts',(4.14158439406764,23.1973793921526,4.48002284848462));
#254329=CARTESIAN_POINT('Ctrl Pts',(4.15095178894738,23.1957424475239,4.40844344538432));
#254330=CARTESIAN_POINT('Ctrl Pts',(4.15773534578524,23.1945518693368,4.33648363782378));
#254331=CARTESIAN_POINT('Ctrl Pts',(4.16443054765297,23.19337679828,4.26546109765833));
#254332=CARTESIAN_POINT('Ctrl Pts',(4.16860867071392,23.1926365962829,4.19406845442511));
#254333=CARTESIAN_POINT('Ctrl Pts',(4.17022008929824,23.1923506187044,4.12261589455118));
#254334=CARTESIAN_POINT('Ctrl Pts',(4.1707044991939,23.192264650744,4.10113648044379));
#254335=CARTESIAN_POINT('Ctrl Pts',(4.17095731305777,23.1922196666222,4.07965167524914));
#254336=CARTESIAN_POINT('Ctrl Pts',(4.17097809455651,23.1922160254352,4.05816993800903));
#254337=CARTESIAN_POINT('Origin',(13.4897006510361,-40.5986055546795,1.9717026367093));
#254338=CARTESIAN_POINT('',(5.43372766411639,-24.5640901915625,1.97170263670931));
#254339=CARTESIAN_POINT('Origin',(-2.87320863962882,4.41108784619825,4.87806620763914));
#254340=CARTESIAN_POINT('',(13.4897006510361,-40.5986055546795,1.97170263670931));
#254341=CARTESIAN_POINT('Ctrl Pts',(8.8490353455718,-23.5172272256936,3.76681999999998));
#254342=CARTESIAN_POINT('Ctrl Pts',(6.75124732355332,-19.341814234335,3.76681999999998));
#254343=CARTESIAN_POINT('Ctrl Pts',(7.78362482761099,-24.0525049162445,
3.16844754556975));
#254344=CARTESIAN_POINT('Ctrl Pts',(5.68583680559252,-19.877091924886,3.16844754556975));
#254345=CARTESIAN_POINT('Ctrl Pts',(6.729644352657,-24.582039987476,2.57007509113953));
#254346=CARTESIAN_POINT('Ctrl Pts',(4.63185633063852,-20.4066269961174,
2.57007509113953));
#254347=CARTESIAN_POINT('Ctrl Pts',(5.70211515797213,-25.0982855520094,
1.97170263670931));
#254348=CARTESIAN_POINT('Ctrl Pts',(3.60432713595366,-20.9228725606509,
1.97170263670931));
#254349=CARTESIAN_POINT('',(8.83821501651305,-23.4968267376587,3.76656379773152));
#254350=CARTESIAN_POINT('Ctrl Pts',(5.43372766411639,-24.5640901915625,
1.97170263670931));
#254351=CARTESIAN_POINT('Ctrl Pts',(5.90509646555334,-24.4533597142099,
2.2167438209466));
#254352=CARTESIAN_POINT('Ctrl Pts',(6.37351330742892,-24.3285184160186,
2.46112802332311));
#254353=CARTESIAN_POINT('Ctrl Pts',(6.83805207511271,-24.1897956643556,
2.70499862544608));
#254354=CARTESIAN_POINT('Ctrl Pts',(7.34502994268813,-24.0383995490799,
2.97114863579957));
#254355=CARTESIAN_POINT('Ctrl Pts',(7.84738912567744,-23.8704696029553,
3.23668691682384));
#254356=CARTESIAN_POINT('Ctrl Pts',(8.3439821139183,-23.686275677689,3.50179984647931));
#254357=CARTESIAN_POINT('Ctrl Pts',(8.50937929921654,-23.6249273350634,
3.59009938632283));
#254358=CARTESIAN_POINT('Ctrl Pts',(8.67413723493218,-23.5617746014698,
3.67835174128172));
#254359=CARTESIAN_POINT('Ctrl Pts',(8.83821460884181,-23.4968269019936,
3.76656379751661));
#254360=CARTESIAN_POINT('',(8.83305809860385,-23.4854262983091,3.76682000000004));
#254361=CARTESIAN_POINT('Origin',(8.76547302471614,-23.5176155546708,3.7292245595515));
#254362=CARTESIAN_POINT('',(16.6366208386358,-39.0175472283636,3.76682000000004));
#254363=CARTESIAN_POINT('Origin',(0.,-0.795020000000708,3.76682));
#254364=CARTESIAN_POINT('',(14.1833479386334,-20.5866627539332,3.76682000261321));
#254365=CARTESIAN_POINT('',(14.3609058333616,-20.834429576157,3.76682));
#254366=CARTESIAN_POINT('Origin',(0.,-0.795020000000708,3.76682));
#254367=CARTESIAN_POINT('Ctrl Pts',(16.0382633803558,-23.1752174232253,
3.76681048935198));
#254368=CARTESIAN_POINT('Ctrl Pts',(16.1320265451289,-23.108024158766,3.77729814167223));
#254369=CARTESIAN_POINT('Ctrl Pts',(16.2135451334836,-23.048728057972,3.78679433983511));
#254370=CARTESIAN_POINT('Ctrl Pts',(16.3178614846673,-22.9722241563911,
3.7995502952969));
#254371=CARTESIAN_POINT('Ctrl Pts',(16.3496353768112,-22.948797027416,3.8035537236417));
#254372=CARTESIAN_POINT('Ctrl Pts',(16.3928506874121,-22.9168168629138,
3.80918731640493));
#254373=CARTESIAN_POINT('Ctrl Pts',(16.4065147948885,-22.9066834503346,
3.81100325570035));
#254374=CARTESIAN_POINT('Ctrl Pts',(16.4259039421392,-22.8922794107862,
3.813634277205));
#254375=CARTESIAN_POINT('Ctrl Pts',(16.4321824841108,-22.8876107372003,
3.81449580313347));
#254376=CARTESIAN_POINT('Ctrl Pts',(16.4443712427731,-22.8785396719727,
3.8161878925109));
#254377=CARTESIAN_POINT('Ctrl Pts',(16.4464597797044,-22.8769862055303,
3.81647448513403));
#254378=CARTESIAN_POINT('Ctrl Pts',(16.532392309822,-22.8129265862254,3.82870596244958));
#254379=CARTESIAN_POINT('Ctrl Pts',(16.6043021132364,-22.7587054646443,
3.84032235492871));
#254380=CARTESIAN_POINT('Ctrl Pts',(16.7055881137146,-22.6816427284911,
3.85886289594536));
#254381=CARTESIAN_POINT('Ctrl Pts',(16.7382535350949,-22.6566663905485,
3.86522906833391));
#254382=CARTESIAN_POINT('Ctrl Pts',(16.8014118418461,-22.6081645333123,
3.87833339721032));
#254383=CARTESIAN_POINT('Ctrl Pts',(16.8273715161178,-22.5881505920817,
3.88400450722816));
#254384=CARTESIAN_POINT('Ctrl Pts',(16.9971194392118,-22.4566581349232,
3.92396048226589));
#254385=CARTESIAN_POINT('Ctrl Pts',(17.125063040121,-22.3555450436713,3.9635503582997));
#254386=CARTESIAN_POINT('Ctrl Pts',(17.3710373301419,-22.1578635925957,
4.06007368460643));
#254387=CARTESIAN_POINT('Ctrl Pts',(17.4955262567674,-22.0559777177782,
4.1195758769476));
#254388=CARTESIAN_POINT('Ctrl Pts',(17.8424573290011,-21.7672964118789,
4.31433087831213));
#254389=CARTESIAN_POINT('Ctrl Pts',(18.0567434912212,-21.5825173768537,
4.4727753190965));
#254390=CARTESIAN_POINT('Ctrl Pts',(18.4440881938044,-21.2396193699956,
4.8379933007618));
#254391=CARTESIAN_POINT('Ctrl Pts',(18.6093170099715,-21.0886188504922,
5.03751402826221));
#254392=CARTESIAN_POINT('Ctrl Pts',(19.0358739574171,-20.6918903902524,
5.70469187731314));
#254393=CARTESIAN_POINT('Ctrl Pts',(19.210642945063,-20.5195475491597,6.21644990684402));
#254394=CARTESIAN_POINT('Ctrl Pts',(19.3272341266602,-20.4053185804276,
7.27936178900557));
#254395=CARTESIAN_POINT('Ctrl Pts',(19.2680333145075,-20.4648312598394,
7.81944749346679));
#254396=CARTESIAN_POINT('Ctrl Pts',(18.916655512358,-20.8029865891728,8.8261247709462));
#254397=CARTESIAN_POINT('Ctrl Pts',(18.6295300777252,-21.0756399423218,
9.27673507188225));
#254398=CARTESIAN_POINT('Ctrl Pts',(17.8601882788863,-21.7563322395642,
9.99867663450752));
#254399=CARTESIAN_POINT('Ctrl Pts',(17.3842537179782,-22.1570726460827,
10.2618919799059));
#254400=CARTESIAN_POINT('Ctrl Pts',(16.5881618915023,-22.7732961932686,
10.473163134119));
#254401=CARTESIAN_POINT('Ctrl Pts',(16.312742647259,-22.9786628830424,10.5121310478233));
#254402=CARTESIAN_POINT('Ctrl Pts',(15.8894779190776,-23.281765745854,10.523259612746));
#254403=CARTESIAN_POINT('Ctrl Pts',(15.7478100556696,-23.381197221821,10.5192860968446));
#254404=CARTESIAN_POINT('Ctrl Pts',(15.4633954830168,-23.576861961983,10.4959729899573));
#254405=CARTESIAN_POINT('Ctrl Pts',(15.3254600530963,-23.6699165566791,
10.4775410189967));
#254406=CARTESIAN_POINT('Ctrl Pts',(15.0293445096483,-23.8655514617615,
10.4216805218899));
#254407=CARTESIAN_POINT('Ctrl Pts',(14.8860206611198,-23.9581882333224,
10.3863448451436));
#254408=CARTESIAN_POINT('Ctrl Pts',(14.6784823099433,-24.0898262286173,
10.3222331877346));
#254409=CARTESIAN_POINT('Ctrl Pts',(14.6105436558236,-24.1324857661029,
10.2990112782167));
#254410=CARTESIAN_POINT('Ctrl Pts',(14.4772005840954,-24.2154375357874,
10.2488647450845));
#254411=CARTESIAN_POINT('Ctrl Pts',(14.4064350981979,-24.2590029344666,
10.2195338883557));
#254412=CARTESIAN_POINT('Ctrl Pts',(14.2889320134413,-24.3307436834303,
10.1667943932594));
#254413=CARTESIAN_POINT('Ctrl Pts',(14.2275863202468,-24.367895973455,10.1369606309868));
#254414=CARTESIAN_POINT('Ctrl Pts',(14.131626892752,-24.4254588792097,10.0870139654915));
#254415=CARTESIAN_POINT('Ctrl Pts',(14.0989835723134,-24.4449521788397,
10.0694990733119));
#254416=CARTESIAN_POINT('Ctrl Pts',(14.049026859442,-24.4746388415633,10.0419277295209));
#254417=CARTESIAN_POINT('Ctrl Pts',(14.0322093313936,-24.4846088428936,
10.0325207806703));
#254418=CARTESIAN_POINT('Ctrl Pts',(14.0067342804235,-24.4996739962933,
10.018085606014));
#254419=CARTESIAN_POINT('Ctrl Pts',(13.9982011368479,-24.5047140723378,
10.0132197558985));
#254420=CARTESIAN_POINT('Ctrl Pts',(13.9810517914342,-24.51483068383,10.0033798052074));
#254421=CARTESIAN_POINT('Ctrl Pts',(13.9689868577894,-24.5219366066112,
9.99640277073336));
#254422=CARTESIAN_POINT('Ctrl Pts',(13.8804200876707,-24.5740532371677,
9.94496548998625));
#254423=CARTESIAN_POINT('Ctrl Pts',(13.7571250631133,-24.6461484848331,
9.86943153808545));
#254424=CARTESIAN_POINT('Ctrl Pts',(13.5928270852682,-24.7394176911191,
9.76677338410818));
#254425=CARTESIAN_POINT('Ctrl Pts',(12.3394018996474,-18.013732777647,3.76681048935212));
#254426=CARTESIAN_POINT('Ctrl Pts',(12.4115407172276,-17.962036115539,3.77729814151627));
#254427=CARTESIAN_POINT('Ctrl Pts',(12.4742588942115,-17.9164153139749,
3.78679433983511));
#254428=CARTESIAN_POINT('Ctrl Pts',(12.5545170463215,-17.857555301135,3.7995502952969));
#254429=CARTESIAN_POINT('Ctrl Pts',(12.5789630113104,-17.8395311078091,
3.8035537236417));
#254430=CARTESIAN_POINT('Ctrl Pts',(12.6122116912377,-17.8149264425002,
3.80918731640493));
#254431=CARTESIAN_POINT('Ctrl Pts',(12.6227244824142,-17.8071300715675,
3.81100325570035));
#254432=CARTESIAN_POINT('Ctrl Pts',(12.6376419628635,-17.7960479968597,
3.813634277205));
#254433=CARTESIAN_POINT('Ctrl Pts',(12.642472501613,-17.7924560468867,3.81449580313347));
#254434=CARTESIAN_POINT('Ctrl Pts',(12.6518501996981,-17.7854770169976,
3.8161878925109));
#254435=CARTESIAN_POINT('Ctrl Pts',(12.6534570629829,-17.7842818223362,
3.81647448513403));
#254436=CARTESIAN_POINT('Ctrl Pts',(12.7195712051583,-17.7349961004724,
3.82870596244958));
#254437=CARTESIAN_POINT('Ctrl Pts',(12.7748966443166,-17.6932798501047,
3.84032235492871));
#254438=CARTESIAN_POINT('Ctrl Pts',(12.8528233273413,-17.6339898852046,
3.85886289594536));
#254439=CARTESIAN_POINT('Ctrl Pts',(12.8779552105804,-17.6147737728022,
3.86522906833391));
#254440=CARTESIAN_POINT('Ctrl Pts',(12.9265474871768,-17.5774577682496,
3.87833339721032));
#254441=CARTESIAN_POINT('Ctrl Pts',(12.9465201516995,-17.562059588373,3.88400450722816));
#254442=CARTESIAN_POINT('Ctrl Pts',(13.0771195685449,-17.4608928824041,
3.92396048226589));
#254443=CARTESIAN_POINT('Ctrl Pts',(13.1755558814215,-17.3830992310166,
3.9635503582997));
#254444=CARTESIAN_POINT('Ctrl Pts',(13.3648017835225,-17.2310085205028,
4.06007368460643));
#254445=CARTESIAN_POINT('Ctrl Pts',(13.4605801643395,-17.1526203105417,
4.1195758769476));
#254446=CARTESIAN_POINT('Ctrl Pts',(13.7274994579215,-16.9305167965934,
4.31433087831213));
#254447=CARTESIAN_POINT('Ctrl Pts',(13.8923653797772,-16.7883528526718,
4.4727753190965));
#254448=CARTESIAN_POINT('Ctrl Pts',(14.1903778170045,-16.5245364894618,
4.8379933007618));
#254449=CARTESIAN_POINT('Ctrl Pts',(14.3175003563803,-16.4083608130172,
5.03751402826221));
#254450=CARTESIAN_POINT('Ctrl Pts',(14.6456816240645,-16.1031287688844,
5.70469187731314));
#254451=CARTESIAN_POINT('Ctrl Pts',(14.7801441108695,-15.9705328929884,
6.21644990684402));
#254452=CARTESIAN_POINT('Ctrl Pts',(14.8698461823197,-15.8826482436133,
7.27936178900557));
#254453=CARTESIAN_POINT('Ctrl Pts',(14.824298694003,-15.9284356740833,7.81944749346679));
#254454=CARTESIAN_POINT('Ctrl Pts',(14.5539582078474,-16.1886031507106,
8.8261247709462));
#254455=CARTESIAN_POINT('Ctrl Pts',(14.3330517387664,-16.3983751954766,
9.27673507188225));
#254456=CARTESIAN_POINT('Ctrl Pts',(13.741141166597,-16.9220812618051,9.99867663450752));
#254457=CARTESIAN_POINT('Ctrl Pts',(13.3749701114334,-17.2303999878534,
10.2618919799059));
#254458=CARTESIAN_POINT('Ctrl Pts',(12.7624787984436,-17.7045055582898,
10.473163134119));
#254459=CARTESIAN_POINT('Ctrl Pts',(12.5505787525959,-17.8625090816029,
10.5121310478233));
#254460=CARTESIAN_POINT('Ctrl Pts',(12.2249304285154,-18.0957081476406,
10.523259612746));
#254461=CARTESIAN_POINT('Ctrl Pts',(12.1159350428306,-18.1722080101466,
10.5192860968446));
#254462=CARTESIAN_POINT('Ctrl Pts',(11.8971142369336,-18.3227471183524,
10.4959729899573));
#254463=CARTESIAN_POINT('Ctrl Pts',(11.7909904836553,-18.3943407825374,
10.4775410189967));
#254464=CARTESIAN_POINT('Ctrl Pts',(11.5631672703383,-18.5448569364476,
10.4216805218899));
#254465=CARTESIAN_POINT('Ctrl Pts',(11.4528978149206,-18.6161291389217,
10.3863448451436));
#254466=CARTESIAN_POINT('Ctrl Pts',(11.2932234746243,-18.7174078179585,
10.3222331877346));
#254467=CARTESIAN_POINT('Ctrl Pts',(11.240953329296,-18.7502289012269,10.2990112782167));
#254468=CARTESIAN_POINT('Ctrl Pts',(11.1383628110107,-18.8140497277185,
10.2488647450845));
#254469=CARTESIAN_POINT('Ctrl Pts',(11.0839177785028,-18.8475677558536,
10.2195338883557));
#254470=CARTESIAN_POINT('Ctrl Pts',(10.9935141136624,-18.9027631291338,
10.1667943932594));
#254471=CARTESIAN_POINT('Ctrl Pts',(10.9463164124408,-18.9313470865882,
10.1369606309868));
#254472=CARTESIAN_POINT('Ctrl Pts',(10.8724878492206,-18.9756344144475,
10.0870139654915));
#254473=CARTESIAN_POINT('Ctrl Pts',(10.8473729698426,-18.9906320268934,
10.0694990733119));
#254474=CARTESIAN_POINT('Ctrl Pts',(10.808937639091,-19.0134721345609,10.0419277295209));
#254475=CARTESIAN_POINT('Ctrl Pts',(10.7959986922345,-19.0211427813408,
10.0325207806703));
#254476=CARTESIAN_POINT('Ctrl Pts',(10.7763988836469,-19.0327334989933,
10.018085606014));
#254477=CARTESIAN_POINT('Ctrl Pts',(10.7698337159882,-19.0366111958763,
10.0132197558985));
#254478=CARTESIAN_POINT('Ctrl Pts',(10.7566394779116,-19.0443946405114,
10.0033798052074));
#254479=CARTESIAN_POINT('Ctrl Pts',(10.7473570474136,-19.049861743463,9.99640277073336));
#254480=CARTESIAN_POINT('Ctrl Pts',(10.6792161929127,-19.0899588559023,
9.94496548998625));
#254481=CARTESIAN_POINT('Ctrl Pts',(10.5843562429616,-19.1454270416419,
9.86943143674513));
#254482=CARTESIAN_POINT('Ctrl Pts',(10.4579499900139,-19.2171857512534,
9.76677338415414));
#254483=CARTESIAN_POINT('Ctrl Pts',(12.3024132848404,-17.9621179311912,
3.76681048935212));
#254484=CARTESIAN_POINT('Ctrl Pts',(12.3743358589486,-17.9105762351068,
3.77729814151471));
#254485=CARTESIAN_POINT('Ctrl Pts',(12.4368660318188,-17.865092186535,3.78679433983511));
#254486=CARTESIAN_POINT('Ctrl Pts',(12.5168836019381,-17.8064086125825,
3.7995502952969));
#254487=CARTESIAN_POINT('Ctrl Pts',(12.5412562876554,-17.7884384486131,
3.8035537236417));
#254488=CARTESIAN_POINT('Ctrl Pts',(12.574405301276,-17.7639075382961,3.80918731640493));
#254489=CARTESIAN_POINT('Ctrl Pts',(12.5848865792895,-17.7561345377799,
3.81100325570035));
#254490=CARTESIAN_POINT('Ctrl Pts',(12.5997593430708,-17.7450856827204,
3.813634277205));
#254491=CARTESIAN_POINT('Ctrl Pts',(12.604575401788,-17.7415044999836,3.81449580313347));
#254492=CARTESIAN_POINT('Ctrl Pts',(12.6139249892674,-17.7345463904478,
3.8161878925109));
#254493=CARTESIAN_POINT('Ctrl Pts',(12.6155270358157,-17.7333547785043,
3.81647448513403));
#254494=CARTESIAN_POINT('Ctrl Pts',(12.6814429941116,-17.6842167956149,
3.82870596244958));
#254495=CARTESIAN_POINT('Ctrl Pts',(12.7366025896274,-17.6426255939593,
3.84032235492871));
#254496=CARTESIAN_POINT('Ctrl Pts',(12.8142956794776,-17.5835133567717,
3.85886289594536));
#254497=CARTESIAN_POINT('Ctrl Pts',(12.8393522273352,-17.5643548466248,
3.86522906833391));
#254498=CARTESIAN_POINT('Ctrl Pts',(12.8877988436301,-17.527150700599,3.87833339721032));
#254499=CARTESIAN_POINT('Ctrl Pts',(12.9077116380553,-17.5117986783359,
3.88400450722816));
#254500=CARTESIAN_POINT('Ctrl Pts',(13.0379195698382,-17.410935229879,3.92396048226589));
#254501=CARTESIAN_POINT('Ctrl Pts',(13.1360608098345,-17.3333747728901,
3.9635503582997));
#254502=CARTESIAN_POINT('Ctrl Pts',(13.3247394280563,-17.1817399697818,
4.06007368460643));
#254503=CARTESIAN_POINT('Ctrl Pts',(13.4202307034152,-17.1035867364693,
4.1195758769476));
#254504=CARTESIAN_POINT('Ctrl Pts',(13.6863498792107,-16.8821490004405,
4.31433087831213));
#254505=CARTESIAN_POINT('Ctrl Pts',(13.8507215986628,-16.7404112074299,
4.4727753190965));
#254506=CARTESIAN_POINT('Ctrl Pts',(14.1478407132365,-16.4773856606564,
4.8379933007618));
#254507=CARTESIAN_POINT('Ctrl Pts',(14.2745821898444,-16.3615582326425,
5.03751402826221));
#254508=CARTESIAN_POINT('Ctrl Pts',(14.6017797007309,-16.0572411526707,
5.70469187731314));
#254509=CARTESIAN_POINT('Ctrl Pts',(14.7358391225275,-15.9250427464267,
6.21644990684402));
#254510=CARTESIAN_POINT('Ctrl Pts',(14.8252723028763,-15.8374215402451,
7.27936178900557));
#254511=CARTESIAN_POINT('Ctrl Pts',(14.779861347798,-15.8830717182257,7.81944749346679));
#254512=CARTESIAN_POINT('Ctrl Pts',(14.5103312348023,-16.142459316326,8.8261247709462));
#254513=CARTESIAN_POINT('Ctrl Pts',(14.2900869553768,-16.3516025480081,
9.27673507188225));
#254514=CARTESIAN_POINT('Ctrl Pts',(13.6999506954741,-16.8737387520275,
9.99867663450752));
#254515=CARTESIAN_POINT('Ctrl Pts',(13.334877275368,-17.1811332612711,10.2618919799059));
#254516=CARTESIAN_POINT('Ctrl Pts',(12.724221967513,-17.65381765194,10.473163134119));
#254517=CARTESIAN_POINT('Ctrl Pts',(12.5129571136493,-17.8113475435885,
10.5121310478233));
#254518=CARTESIAN_POINT('Ctrl Pts',(12.1882849536098,-18.0438475716585,
10.523259612746));
#254519=CARTESIAN_POINT('Ctrl Pts',(12.0796162927023,-18.1201181180298,
10.5192860968446));
#254520=CARTESIAN_POINT('Ctrl Pts',(11.8614514244727,-18.2702059699161,
10.4959729899573));
#254521=CARTESIAN_POINT('Ctrl Pts',(11.7556457879609,-18.341585024796,10.4775410189967));
#254522=CARTESIAN_POINT('Ctrl Pts',(11.5285054979452,-18.4916499911945,
10.4216805218899));
#254523=CARTESIAN_POINT('Ctrl Pts',(11.4185665864586,-18.5627085479777,
10.3863448451436));
#254524=CARTESIAN_POINT('Ctrl Pts',(11.2593708862711,-18.6636836338519,
10.3222331877346));
#254525=CARTESIAN_POINT('Ctrl Pts',(11.2072574260307,-18.6964063325782,
10.2990112782167));
#254526=CARTESIAN_POINT('Ctrl Pts',(11.1049744332798,-18.7600358496378,
10.2488647450845));
#254527=CARTESIAN_POINT('Ctrl Pts',(11.0506926053059,-18.7934534040675,
10.2195338883557));
#254528=CARTESIAN_POINT('Ctrl Pts',(10.9605599346646,-18.8484833235908,
10.1667943932594));
#254529=CARTESIAN_POINT('Ctrl Pts',(10.9135037133627,-18.8769815977195,
10.1369606309868));
#254530=CARTESIAN_POINT('Ctrl Pts',(10.8398964587853,-18.9211361697998,
10.0870139654915));
#254531=CARTESIAN_POINT('Ctrl Pts',(10.8148568638179,-18.936088825374,10.0694990733119));
#254532=CARTESIAN_POINT('Ctrl Pts',(10.7765367468875,-18.9588604674909,
10.0419277295209));
#254533=CARTESIAN_POINT('Ctrl Pts',(10.763636585843,-18.9665081207253,10.0325207806703));
#254534=CARTESIAN_POINT('Ctrl Pts',(10.7440955296791,-18.9780640940203,
10.018085606014));
#254535=CARTESIAN_POINT('Ctrl Pts',(10.7375500417796,-18.9819301671117,
10.0132197558985));
#254536=CARTESIAN_POINT('Ctrl Pts',(10.7243953547764,-18.9896902800782,
10.0033798052074));
#254537=CARTESIAN_POINT('Ctrl Pts',(10.7151407493099,-18.9951409948315,
9.99640277073336));
#254538=CARTESIAN_POINT('Ctrl Pts',(10.6472041539651,-19.0351179120896,
9.94496548998625));
#254539=CARTESIAN_POINT('Ctrl Pts',(10.5526285547601,-19.0904198272099,
9.86943143573173));
#254540=CARTESIAN_POINT('Ctrl Pts',(10.4266012190613,-19.1619634318548,
9.7667733841546));
#254541=CARTESIAN_POINT('',(14.0108644223907,-20.7091630642542,10.5199691427023));
#254542=CARTESIAN_POINT('Ctrl Pts',(14.1833479386334,-20.5866627539332,
3.76682000261321));
#254543=CARTESIAN_POINT('Ctrl Pts',(14.3759954379502,-20.4486027834654,
3.79118701559375));
#254544=CARTESIAN_POINT('Ctrl Pts',(14.5671289138646,-20.3073134259797,
3.81565769986298));
#254545=CARTESIAN_POINT('Ctrl Pts',(14.9390758724469,-20.0239658714446,
3.89369381130723));
#254546=CARTESIAN_POINT('Ctrl Pts',(15.1194435805229,-19.8822551509541,
3.94893718807579));
#254547=CARTESIAN_POINT('Ctrl Pts',(15.4655815025183,-19.6026747905086,
4.11067323955278));
#254548=CARTESIAN_POINT('Ctrl Pts',(15.633006903881,-19.4634193725623,4.21478803327596));
#254549=CARTESIAN_POINT('Ctrl Pts',(15.9441200401145,-19.1981582708106,
4.45602089873821));
#254550=CARTESIAN_POINT('Ctrl Pts',(16.0893665158346,-19.0709234770806,
4.59378725464237));
#254551=CARTESIAN_POINT('Ctrl Pts',(16.3590418736574,-18.829609844451,4.90618479693049));
#254552=CARTESIAN_POINT('Ctrl Pts',(16.4802877406415,-18.7183652113786,
5.07898403879552));
#254553=CARTESIAN_POINT('Ctrl Pts',(16.6914710518143,-18.521505910845,5.45496739815263));
#254554=CARTESIAN_POINT('Ctrl Pts',(16.7827874306055,-18.4345899049358,
5.6613190828256));
#254555=CARTESIAN_POINT('Ctrl Pts',(16.9269155722338,-18.2960260222895,
6.09173541747379));
#254556=CARTESIAN_POINT('Ctrl Pts',(16.9808592548902,-18.2433422417503,
6.31722753243998));
#254557=CARTESIAN_POINT('Ctrl Pts',(17.0495425082253,-18.1760661967449,
6.7868448644955));
#254558=CARTESIAN_POINT('Ctrl Pts',(17.0631087687921,-18.1626482319341,
7.02267152804934));
#254559=CARTESIAN_POINT('Ctrl Pts',(17.0497594396097,-18.1757874734655,
7.49632262035273));
#254560=CARTESIAN_POINT('Ctrl Pts',(17.0219495702672,-18.2032152661232,
7.73554814471147));
#254561=CARTESIAN_POINT('Ctrl Pts',(16.9286480830432,-18.2941800783455,
8.18908292894004));
#254562=CARTESIAN_POINT('Ctrl Pts',(16.8633090956666,-18.3575657923233,
8.40690747822448));
#254563=CARTESIAN_POINT('Ctrl Pts',(16.6105079985132,-18.5984893310747,
9.03408081273336));
#254564=CARTESIAN_POINT('Ctrl Pts',(16.3795465902561,-18.8140613557884,
9.38777934563364));
#254565=CARTESIAN_POINT('Ctrl Pts',(15.8108538436622,-19.3156894368016,
9.96882493813264));
#254566=CARTESIAN_POINT('Ctrl Pts',(15.4891042243251,-19.5875371286725,
10.1808494047543));
#254567=CARTESIAN_POINT('Ctrl Pts',(14.7750512578055,-20.1542741994065,
10.46568213773));
#254568=CARTESIAN_POINT('Ctrl Pts',(14.4014956339189,-20.4343389852532,
10.5295681396927));
#254569=CARTESIAN_POINT('Ctrl Pts',(14.0108644223599,-20.7091630642758,
10.5199691445718));
#254570=CARTESIAN_POINT('',(12.9635610121122,-19.2330875387386,10.5198392826123));
#254571=CARTESIAN_POINT('Ctrl Pts',(14.0108644223599,-20.7091630642758,
10.5199691445718));
#254572=CARTESIAN_POINT('Ctrl Pts',(14.0104392595145,-20.7085174385145,
10.5199696224918));
#254573=CARTESIAN_POINT('Ctrl Pts',(14.0100140913751,-20.7078718162392,
10.5199701001444));
#254574=CARTESIAN_POINT('Ctrl Pts',(14.0095889179341,-20.7072261974551,
10.5199705775296));
#254575=CARTESIAN_POINT('Ctrl Pts',(13.898892176326,-20.5391350402405,10.5200948679514));
#254576=CARTESIAN_POINT('Ctrl Pts',(13.7878585164752,-20.3712643455502,
10.5202012528843));
#254577=CARTESIAN_POINT('Ctrl Pts',(13.6762352752763,-20.2037869869964,
10.5202883195894));
#254578=CARTESIAN_POINT('Ctrl Pts',(13.6014740509875,-20.0916166877681,
10.5203466337308));
#254579=CARTESIAN_POINT('Ctrl Pts',(13.5264561686784,-19.9796158523974,
10.5203964269386));
#254580=CARTESIAN_POINT('Ctrl Pts',(13.4509204553024,-19.8679656190889,
10.5204350744002));
#254581=CARTESIAN_POINT('Ctrl Pts',(13.4002388002478,-19.7930524639945,
10.5204610054099));
#254582=CARTESIAN_POINT('Ctrl Pts',(13.3493305222121,-19.7182905559585,
10.5204820722063));
#254583=CARTESIAN_POINT('Ctrl Pts',(13.2979405480797,-19.643861515699,10.5204948169842));
#254584=CARTESIAN_POINT('Ctrl Pts',(13.2633575365091,-19.5937743069789,
10.5205033936143));
#254585=CARTESIAN_POINT('Ctrl Pts',(13.2285615043997,-19.5438314109534,
10.5205083546246));
#254586=CARTESIAN_POINT('Ctrl Pts',(13.1933142792452,-19.4942093760092,
10.5205056835676));
#254587=CARTESIAN_POINT('Ctrl Pts',(13.1694856649344,-19.4606627825733,
10.5205038778201));
#254588=CARTESIAN_POINT('Ctrl Pts',(13.1454547759617,-19.4272561925475,
10.5204987334019));
#254589=CARTESIAN_POINT('Ctrl Pts',(13.1210047686181,-19.394159761165,10.5204858868777));
#254590=CARTESIAN_POINT('Ctrl Pts',(13.1043657804093,-19.3716366132661,
10.5204771444196));
#254591=CARTESIAN_POINT('Ctrl Pts',(13.08753571399,-19.3492497248911,10.5204649853451));
#254592=CARTESIAN_POINT('Ctrl Pts',(13.0703172440496,-19.3271664261842,
10.5204447999261));
#254593=CARTESIAN_POINT('Ctrl Pts',(13.058495787265,-19.3120049883661,10.5204309414905));
#254594=CARTESIAN_POINT('Ctrl Pts',(13.0464936247448,-19.2969776229708,
10.520413464925));
#254595=CARTESIAN_POINT('Ctrl Pts',(13.0341260193834,-19.2822583196728,
10.5203874394623));
#254596=CARTESIAN_POINT('Ctrl Pts',(13.0214423177511,-19.2671628144547,
10.5203607488302));
#254597=CARTESIAN_POINT('Ctrl Pts',(13.0084438486064,-19.252259616454,10.5203280917076));
#254598=CARTESIAN_POINT('Ctrl Pts',(12.9942850671255,-19.2385382515367,
10.5202622961109));
#254599=CARTESIAN_POINT('Ctrl Pts',(12.9889769163604,-19.23339408897,10.5202376292321));
#254600=CARTESIAN_POINT('Ctrl Pts',(12.9834887811171,-19.2284005466091,
10.5202082472254));
#254601=CARTESIAN_POINT('Ctrl Pts',(12.9776074871208,-19.2239230456103,
10.5201652675892));
#254602=CARTESIAN_POINT('Ctrl Pts',(12.9729904201537,-19.2204080160998,
10.5201315267392));
#254603=CARTESIAN_POINT('Ctrl Pts',(12.9680759064799,-19.2170285923932,
10.5200911462784));
#254604=CARTESIAN_POINT('Ctrl Pts',(12.9635610195872,-19.2330875408422,
10.5198392827408));
#254605=CARTESIAN_POINT('',(12.9635610158954,-19.2330875539733,10.5198392825348));
#254606=CARTESIAN_POINT('Ctrl Pts',(13.8852183488514,-21.0675435187116,
10.5198392812014));
#254607=CARTESIAN_POINT('Ctrl Pts',(12.1297577504154,-17.5734950678701,
10.5198392812014));
#254608=CARTESIAN_POINT('Ctrl Pts',(13.8842778373015,-21.0680160453498,
10.5198653210279));
#254609=CARTESIAN_POINT('Ctrl Pts',(12.1288172388656,-17.5739675945083,
10.5198653210279));
#254610=CARTESIAN_POINT('Ctrl Pts',(13.8833372958938,-21.068488586989,10.5198908613298));
#254611=CARTESIAN_POINT('Ctrl Pts',(12.1278766974579,-17.5744401361475,
10.5198908613298));
#254612=CARTESIAN_POINT('Ctrl Pts',(13.645107415897,-21.1881787325574,10.5262332205713));
#254613=CARTESIAN_POINT('Ctrl Pts',(11.889646817461,-17.694130281716,10.5262332205713));
#254614=CARTESIAN_POINT('Ctrl Pts',(13.4104587039333,-21.3060696473863,
10.5019113352305));
#254615=CARTESIAN_POINT('Ctrl Pts',(11.6549981054974,-17.8120211965448,
10.5019113352305));
#254616=CARTESIAN_POINT('Ctrl Pts',(12.9462265620721,-21.5393066058975,
10.3949300652902));
#254617=CARTESIAN_POINT('Ctrl Pts',(11.1907659636361,-18.045258155056,10.3949300652902));
#254618=CARTESIAN_POINT('Ctrl Pts',(12.7147538269325,-21.6556018639245,
10.3097550937234));
#254619=CARTESIAN_POINT('Ctrl Pts',(10.9592932284965,-18.1615534130831,
10.3097550937234));
#254620=CARTESIAN_POINT('Ctrl Pts',(12.3117147968665,-21.8580945158917,
10.0857199837812));
#254621=CARTESIAN_POINT('Ctrl Pts',(10.5562541984306,-18.3640460650502,
10.0857199837812));
#254622=CARTESIAN_POINT('Ctrl Pts',(12.1345032291573,-21.9471281767231,
9.95124424807784));
#254623=CARTESIAN_POINT('Ctrl Pts',(10.3790426307214,-18.4530797258816,
9.95124424807784));
#254624=CARTESIAN_POINT('Ctrl Pts',(11.9586037623405,-22.0355026190432,
9.81371132475541));
#254625=CARTESIAN_POINT('Ctrl Pts',(10.2031431639046,-18.5414541682017,
9.81371132475541));
#254626=CARTESIAN_POINT('',(13.3743724497279,-20.0507618755946,10.5198392825348));
#254627=CARTESIAN_POINT('',(21.6404836902189,-36.5035339856979,10.5198392825348));
#254628=CARTESIAN_POINT('',(11.9601022221584,-22.0131291322415,9.8216595987212));
#254629=CARTESIAN_POINT('Ctrl Pts',(13.7838000529487,-20.8657555698775,
10.5198401013023));
#254630=CARTESIAN_POINT('Ctrl Pts',(13.7829395172411,-20.8663627098137,
10.5198658578426));
#254631=CARTESIAN_POINT('Ctrl Pts',(13.7820789294318,-20.8669697723739,
10.5198911247561));
#254632=CARTESIAN_POINT('Ctrl Pts',(13.7812182899179,-20.867576757408,10.5199159020083));
#254633=CARTESIAN_POINT('Ctrl Pts',(13.6878102167647,-20.9334548649758,
10.5226050597136));
#254634=CARTESIAN_POINT('Ctrl Pts',(13.5946100337065,-20.998009311808,10.5197408249669));
#254635=CARTESIAN_POINT('Ctrl Pts',(13.5015161974475,-21.0613544204223,
10.5114854782801));
#254636=CARTESIAN_POINT('Ctrl Pts',(13.4070146638505,-21.1256573877343,
10.50310530024));
#254637=CARTESIAN_POINT('Ctrl Pts',(13.3126227209297,-21.1887141651532,
10.4891696710679));
#254638=CARTESIAN_POINT('Ctrl Pts',(13.2182387495133,-21.2506420287497,
10.4697949082526));
#254639=CARTESIAN_POINT('Ctrl Pts',(13.1865201647853,-21.2714534457629,
10.4632838444912));
#254640=CARTESIAN_POINT('Ctrl Pts',(13.1548025180394,-21.2921373491961,
10.4561580722794));
#254641=CARTESIAN_POINT('Ctrl Pts',(13.1230820656574,-21.3126981331909,
10.4484207002604));
#254642=CARTESIAN_POINT('Ctrl Pts',(13.0337742689757,-21.3705862835399,
10.4266364066821));
#254643=CARTESIAN_POINT('Ctrl Pts',(12.9441293524833,-21.4276566862658,
10.3995901939302));
#254644=CARTESIAN_POINT('Ctrl Pts',(12.8553278865786,-21.4833722966907,
10.3671419910567));
#254645=CARTESIAN_POINT('Ctrl Pts',(12.8483247596493,-21.4877661823971,
10.3645830368656));
#254646=CARTESIAN_POINT('Ctrl Pts',(12.8413268907703,-21.4921516359952,
10.3619904623264));
#254647=CARTESIAN_POINT('Ctrl Pts',(12.8343348662106,-21.4965283904463,
10.3593641865606));
#254648=CARTESIAN_POINT('Ctrl Pts',(12.7731943399908,-21.5348001482159,
10.3363991810818));
#254649=CARTESIAN_POINT('Ctrl Pts',(12.712831572842,-21.5721676146777,10.3109914949913));
#254650=CARTESIAN_POINT('Ctrl Pts',(12.653444434475,-21.60853418786,10.2830817649157));
#254651=CARTESIAN_POINT('Ctrl Pts',(12.5989492297366,-21.6419051147257,
10.2574710603676));
#254652=CARTESIAN_POINT('Ctrl Pts',(12.5452745184728,-21.6744337653154,
10.2297528969312));
#254653=CARTESIAN_POINT('Ctrl Pts',(12.4925877700001,-21.7060381723317,
10.1998347499943));
#254654=CARTESIAN_POINT('Ctrl Pts',(12.4878581781421,-21.7088752414322,
10.1971490533389));
#254655=CARTESIAN_POINT('Ctrl Pts',(12.4831365636835,-21.7117048546038,
10.1944455984094));
#254656=CARTESIAN_POINT('Ctrl Pts',(12.4784230581282,-21.7145269473478,
10.1917243004036));
#254657=CARTESIAN_POINT('Ctrl Pts',(12.4459255005584,-21.7339840415082,
10.1729621418432));
#254658=CARTESIAN_POINT('Ctrl Pts',(12.4137523215693,-21.7531143387262,
10.1532904546891));
#254659=CARTESIAN_POINT('Ctrl Pts',(12.3818059154636,-21.7719673923798,
10.1328238740808));
#254660=CARTESIAN_POINT('Ctrl Pts',(12.2969195892067,-21.8220627445168,
10.0784411421664));
#254661=CARTESIAN_POINT('Ctrl Pts',(12.2139975144732,-21.8700183128311,
10.0186622665844));
#254662=CARTESIAN_POINT('Ctrl Pts',(12.1319401567686,-21.9166481257502,
9.95619067682068));
#254663=CARTESIAN_POINT('Ctrl Pts',(12.0743638507144,-21.9493663664416,
9.91235690648551));
#254664=CARTESIAN_POINT('Ctrl Pts',(12.0172125548039,-21.9814322615032,
9.86719893960153));
#254665=CARTESIAN_POINT('Ctrl Pts',(11.9601022221584,-22.0131291322415,
9.82165959872121));
#254666=CARTESIAN_POINT('',(12.0936346603601,-22.2789105512328,9.82165959872121));
#254667=CARTESIAN_POINT('Origin',(0.,-0.795020000000708,9.766819938));
#254668=CARTESIAN_POINT('',(11.8042456830624,-22.0914337170923,9.766819938));
#254669=CARTESIAN_POINT('',(10.0544321356701,-22.9712651236647,9.766819938));
#254670=CARTESIAN_POINT('Origin',(0.,-0.795020000000708,9.766819938));
#254671=CARTESIAN_POINT('',(8.70622765497562,-20.2878145344659,9.766819938));
#254672=CARTESIAN_POINT('',(11.9393809234096,-22.3604053349171,9.766819938));
#254673=CARTESIAN_POINT('Ctrl Pts',(9.89046275845213,-23.075279060754,9.83588308901001));
#254674=CARTESIAN_POINT('Ctrl Pts',(8.13397052192397,-19.5791772493979,
9.83588308901001));
#254675=CARTESIAN_POINT('Ctrl Pts',(9.68076171458627,-23.1806359054391,
10.0282295040584));
#254676=CARTESIAN_POINT('Ctrl Pts',(7.92426947805811,-19.6845340940829,
10.0282295040584));
#254677=CARTESIAN_POINT('Ctrl Pts',(9.44863521363965,-23.2972596248859,
10.1886205518768));
#254678=CARTESIAN_POINT('Ctrl Pts',(7.69214297711149,-19.8011578135297,
10.1886205518768));
#254679=CARTESIAN_POINT('Ctrl Pts',(9.06894410577075,-23.488021942243,10.3798273636015));
#254680=CARTESIAN_POINT('Ctrl Pts',(7.31245186924259,-19.9919201308868,
10.3798273636015));
#254681=CARTESIAN_POINT('Ctrl Pts',(8.9290356365874,-23.5583139855544,10.4369731229284));
#254682=CARTESIAN_POINT('Ctrl Pts',(7.17254340005923,-20.0622121741983,
10.4369731229284));
#254683=CARTESIAN_POINT('Ctrl Pts',(8.64156645010215,-23.7027426725744,
10.5282562217273));
#254684=CARTESIAN_POINT('Ctrl Pts',(6.88507421357399,-20.2066408612183,
10.5282562217273));
#254685=CARTESIAN_POINT('Ctrl Pts',(8.49315504359966,-23.7773067148707,
10.5623377410308));
#254686=CARTESIAN_POINT('Ctrl Pts',(6.7366628070715,-20.2812049035145,10.5623377410308));
#254687=CARTESIAN_POINT('Ctrl Pts',(8.21349058584061,-23.9178141930256,
10.6027078170528));
#254688=CARTESIAN_POINT('Ctrl Pts',(6.45699834931245,-20.4217123816694,
10.6027078170528));
#254689=CARTESIAN_POINT('Ctrl Pts',(8.08123187516214,-23.984262886758,10.6118987016904));
#254690=CARTESIAN_POINT('Ctrl Pts',(6.32473963863398,-20.4881610754018,
10.6118987016904));
#254691=CARTESIAN_POINT('Ctrl Pts',(7.94886417170392,-24.0507663400431,
10.6112850169764));
#254692=CARTESIAN_POINT('Ctrl Pts',(6.19237193517576,-20.5546645286869,
10.6112850169764));
#254693=CARTESIAN_POINT('',(9.88178442036548,-23.0580058388812,9.8358831043829));
#254694=CARTESIAN_POINT('',(8.53218145117052,-20.3717717143625,9.8358831043829));
#254695=CARTESIAN_POINT('',(7.85895760107119,-23.8409353337656,10.6113141304654));
#254696=CARTESIAN_POINT('Ctrl Pts',(9.88178442036548,-23.0580058388812,
9.8358831043829));
#254697=CARTESIAN_POINT('Ctrl Pts',(9.82162646738957,-23.0850219333929,
9.88988199926785));
#254698=CARTESIAN_POINT('Ctrl Pts',(9.75972024671562,-23.1124819027383,
9.94119072342963));
#254699=CARTESIAN_POINT('Ctrl Pts',(9.69618455417929,-23.1402743198254,
9.98982149767941));
#254700=CARTESIAN_POINT('Ctrl Pts',(9.63217179858803,-23.1682754185978,
10.0388174201601));
#254701=CARTESIAN_POINT('Ctrl Pts',(9.56650436439039,-23.1966143002477,
10.0850954140316));
#254702=CARTESIAN_POINT('Ctrl Pts',(9.49927480125405,-23.2251915498301,
10.1286258250104));
#254703=CARTESIAN_POINT('Ctrl Pts',(9.4324902789226,-23.2535796260553,10.1718680769081));
#254704=CARTESIAN_POINT('Ctrl Pts',(9.3641635649195,-23.2822032644272,10.2123993110335));
#254705=CARTESIAN_POINT('Ctrl Pts',(9.29436690025267,-23.3109742973047,
10.2501439626575));
#254706=CARTESIAN_POINT('Ctrl Pts',(9.25502485182535,-23.3271915674876,
10.2714193619786));
#254707=CARTESIAN_POINT('Ctrl Pts',(9.21521549228468,-23.3434558077002,
10.2918085424308));
#254708=CARTESIAN_POINT('Ctrl Pts',(9.17495036554307,-23.3597519283247,
10.3112908017898));
#254709=CARTESIAN_POINT('Ctrl Pts',(9.1036278237464,-23.3886176202626,10.3458001742885));
#254710=CARTESIAN_POINT('Ctrl Pts',(9.03081774129042,-23.4176122448008,
10.3775639442257));
#254711=CARTESIAN_POINT('Ctrl Pts',(8.95632761987574,-23.4467808862389,
10.4065437871503));
#254712=CARTESIAN_POINT('Ctrl Pts',(8.95157168865496,-23.4486432009975,
10.4083940477906));
#254713=CARTESIAN_POINT('Ctrl Pts',(8.94680890349626,-23.4505062278644,
10.4102329435289));
#254714=CARTESIAN_POINT('Ctrl Pts',(8.94203921205089,-23.4523699797029,
10.4120604575744));
#254715=CARTESIAN_POINT('Ctrl Pts',(8.87820566143713,-23.477312871435,10.4365183730724));
#254716=CARTESIAN_POINT('Ctrl Pts',(8.81394212455774,-23.5020490224381,
10.4586297165801));
#254717=CARTESIAN_POINT('Ctrl Pts',(8.74909507210733,-23.526642362302,10.4785275991669));
#254718=CARTESIAN_POINT('Ctrl Pts',(8.74462079222985,-23.5283392395156,
10.4799005019018));
#254719=CARTESIAN_POINT('Ctrl Pts',(8.74014372798326,-23.5300354401009,
10.4812628478936));
#254720=CARTESIAN_POINT('Ctrl Pts',(8.73566382607387,-23.5317309864958,
10.4826146723279));
#254721=CARTESIAN_POINT('Ctrl Pts',(8.67212097574934,-23.5557805869028,
10.5017889264585));
#254722=CARTESIAN_POINT('Ctrl Pts',(8.6078596953097,-23.5797726969299,10.5188400095794));
#254723=CARTESIAN_POINT('Ctrl Pts',(8.54312855126343,-23.6035700549834,
10.5337638070602));
#254724=CARTESIAN_POINT('Ctrl Pts',(8.47696814628008,-23.6278928577015,
10.5490171213615));
#254725=CARTESIAN_POINT('Ctrl Pts',(8.41031535233125,-23.6520129905803,
10.562048670182));
#254726=CARTESIAN_POINT('Ctrl Pts',(8.34341657413771,-23.6757934399738,
10.572806065285));
#254727=CARTESIAN_POINT('Ctrl Pts',(8.31909206161811,-23.6844400528808,
10.5767174729209));
#254728=CARTESIAN_POINT('Ctrl Pts',(8.29473496657527,-23.6930417886013,
10.5803277344654));
#254729=CARTESIAN_POINT('Ctrl Pts',(8.2703571590361,-23.7015920481467,10.5836326025698));
#254730=CARTESIAN_POINT('Ctrl Pts',(8.20274623982028,-23.7253058668103,
10.5927985281793));
#254731=CARTESIAN_POINT('Ctrl Pts',(8.13478461422995,-23.7487198801529,
10.5997058936494));
#254732=CARTESIAN_POINT('Ctrl Pts',(8.06628165917324,-23.7719163063462,
10.604334929974));
#254733=CARTESIAN_POINT('Ctrl Pts',(7.99777870411652,-23.7951127325395,
10.6089639662986));
#254734=CARTESIAN_POINT('Ctrl Pts',(7.92873441798833,-23.8180915723899,
10.6113147262959));
#254735=CARTESIAN_POINT('Ctrl Pts',(7.85895760110818,-23.8409353337555,
10.6113138229518));
#254736=CARTESIAN_POINT('',(7.85872033922901,-23.8403700827268,10.6113138232115));
#254737=CARTESIAN_POINT('Ctrl Pts',(7.85895760110819,-23.8409353337555,
10.6113138229518));
#254738=CARTESIAN_POINT('Ctrl Pts',(7.85889166480244,-23.8407419218297,
10.6113138232988));
#254739=CARTESIAN_POINT('Ctrl Pts',(7.85881207640239,-23.8405526753345,
10.6113138232115));
#254740=CARTESIAN_POINT('Ctrl Pts',(7.85872033922901,-23.8403700827268,
10.6113138232115));
#254741=CARTESIAN_POINT('',(15.7162695499735,-39.4799450590455,10.6113138232115));
#254742=CARTESIAN_POINT('Ctrl Pts',(11.0970776875045,-25.9933135088376,
9.766819938));
#254743=CARTESIAN_POINT('Ctrl Pts',(10.4966528058203,-26.2577346512941,
10.2112126261667));
#254744=CARTESIAN_POINT('Ctrl Pts',(9.74128620389594,-26.5624126437422,
10.4961349662931));
#254745=CARTESIAN_POINT('Ctrl Pts',(8.10042696359959,-27.1243622547998,
10.6699929777089));
#254746=CARTESIAN_POINT('Ctrl Pts',(7.25222900394598,-27.3678616791069,
10.5550579523473));
#254747=CARTESIAN_POINT('Ctrl Pts',(6.49222443378,-27.552264829419,10.2547238746359));
#254748=CARTESIAN_POINT('Ctrl Pts',(8.53778688404478,-20.1818951646494,
9.766819938));
#254749=CARTESIAN_POINT('Ctrl Pts',(8.07571803467389,-20.3853856873964,
10.211326555904));
#254750=CARTESIAN_POINT('Ctrl Pts',(7.49467814206609,-20.619744413482,10.4961349662931));
#254751=CARTESIAN_POINT('Ctrl Pts',(6.23224609510109,-21.0520930149686,
10.6699929777089));
#254752=CARTESIAN_POINT('Ctrl Pts',(5.57975403446829,-21.2394133955085,
10.5551032345303));
#254753=CARTESIAN_POINT('Ctrl Pts',(4.99493922453262,-21.3813095071039,
10.2547238746359));
#254754=CARTESIAN_POINT('',(7.46801398036598,-23.970571679026,10.6109457952904));
#254755=CARTESIAN_POINT('Ctrl Pts',(6.50651991254581,-21.1491744042466,
10.6113111769717));
#254756=CARTESIAN_POINT('Ctrl Pts',(6.54509417298378,-21.2641482057256,
10.6113110119287));
#254757=CARTESIAN_POINT('Ctrl Pts',(6.58398141743187,-21.3801185960311,
10.6113096939032));
#254758=CARTESIAN_POINT('Ctrl Pts',(6.62315670943629,-21.4959918004281,
10.6113064231696));
#254759=CARTESIAN_POINT('Ctrl Pts',(6.75339579042505,-21.8812147018983,
10.6112955495472));
#254760=CARTESIAN_POINT('Ctrl Pts',(6.88402815640541,-22.2663052893263,
10.6112663551415));
#254761=CARTESIAN_POINT('Ctrl Pts',(7.01530273847868,-22.6511764453948,
10.6112150542559));
#254762=CARTESIAN_POINT('Ctrl Pts',(7.02612170810972,-22.682895528279,10.6112108263032));
#254763=CARTESIAN_POINT('Ctrl Pts',(7.0369450673777,-22.7146131113077,10.6112064451225));
#254764=CARTESIAN_POINT('Ctrl Pts',(7.04777297048496,-22.7463291406159,
10.6112019069055));
#254765=CARTESIAN_POINT('Ctrl Pts',(7.18717208198402,-23.1546433139188,
10.6111434816116));
#254766=CARTESIAN_POINT('Ctrl Pts',(7.32724604651808,-23.562727574734,10.6110596203816));
#254767=CARTESIAN_POINT('Ctrl Pts',(7.46801397998307,-23.9705716791582,
10.6109457952956));
#254768=CARTESIAN_POINT('',(5.74126502171332,-24.4572385944609,10.2547238628048));
#254769=CARTESIAN_POINT('Ctrl Pts',(7.46801397999952,-23.9705716792059,
10.6109457952955));
#254770=CARTESIAN_POINT('Ctrl Pts',(7.17287069947896,-24.0656810171794,
10.6149038768157));
#254771=CARTESIAN_POINT('Ctrl Pts',(6.88120393826379,-24.1534244605278,
10.5868944378014));
#254772=CARTESIAN_POINT('Ctrl Pts',(6.44890696216902,-24.2749423272403,
10.498557412735));
#254773=CARTESIAN_POINT('Ctrl Pts',(6.30568838878741,-24.3137598010917,
10.4613064631353));
#254774=CARTESIAN_POINT('Ctrl Pts',(6.09230877911985,-24.3695311919433,
10.3931203667313));
#254775=CARTESIAN_POINT('Ctrl Pts',(6.02135391843002,-24.3877300271903,
10.3683070061361));
#254776=CARTESIAN_POINT('Ctrl Pts',(5.88026986749843,-24.42324218053,10.3145033590526));
#254777=CARTESIAN_POINT('Ctrl Pts',(5.80923533920711,-24.4407729747035,
10.2850942971047));
#254778=CARTESIAN_POINT('Ctrl Pts',(5.74126501808681,-24.4572385949423,
10.2547238746359));
#254779=CARTESIAN_POINT('',(5.74358182915631,-24.4667871682615,10.2547238746359));
#254780=CARTESIAN_POINT('Ctrl Pts',(6.49222443378,-27.552264829419,10.2547238746359));
#254781=CARTESIAN_POINT('Ctrl Pts',(3.81812432927966,-28.2010931429277,
9.19618688148083));
#254782=CARTESIAN_POINT('Ctrl Pts',(1.04799060112188,-28.4459265712012,
8.138260867791));
#254783=CARTESIAN_POINT('Ctrl Pts',(-1.69845746621689,-28.2761839345114,
7.07972387463592));
#254784=CARTESIAN_POINT('Ctrl Pts',(4.99494020089715,-21.3813135311214,
10.2547238746359));
#254785=CARTESIAN_POINT('Ctrl Pts',(2.93758976646667,-21.8804972417168,
9.1962018877392));
#254786=CARTESIAN_POINT('Ctrl Pts',(0.806265396425932,-22.0688706213034,
8.13824586153263));
#254787=CARTESIAN_POINT('Ctrl Pts',(-1.30674679596392,-21.9382771230468,
7.07972387463592));
#254788=CARTESIAN_POINT('Ctrl Pts',(5.74126503592659,-24.457238590614,10.2547238289671));
#254789=CARTESIAN_POINT('Ctrl Pts',(5.21062921589738,-24.5859886115774,
10.0171971688279));
#254790=CARTESIAN_POINT('Ctrl Pts',(4.67540616604799,-24.6969147658046,
9.77955501076882));
#254791=CARTESIAN_POINT('Ctrl Pts',(4.13693837986167,-24.7897482483763,
9.54186328322988));
#254792=CARTESIAN_POINT('Ctrl Pts',(3.59679015353213,-24.882871443935,9.30342977181656));
#254793=CARTESIAN_POINT('Ctrl Pts',(3.05337733036738,-24.9577885304728,
9.06494638787555));
#254794=CARTESIAN_POINT('Ctrl Pts',(2.50808899775878,-25.0142678881004,
8.82647943067014));
#254795=CARTESIAN_POINT('Ctrl Pts',(2.38689854047463,-25.0268204383177,
8.77348009460763));
#254796=CARTESIAN_POINT('Ctrl Pts',(2.26561555985678,-25.0384624204579,
8.72048156938468));
#254797=CARTESIAN_POINT('Ctrl Pts',(2.14425549760171,-25.0491915841378,
8.66748458313091));
#254798=CARTESIAN_POINT('Ctrl Pts',(1.68868755798863,-25.0894672967622,
8.46854164107313));
#254799=CARTESIAN_POINT('Ctrl Pts',(1.23176589686879,-25.1168997668402,
8.26950327998338));
#254800=CARTESIAN_POINT('Ctrl Pts',(0.77443761126653,-25.1314460480266,
8.07046347272894));
#254801=CARTESIAN_POINT('Ctrl Pts',(0.318708503596446,-25.1459414640192,
7.87211966455745));
#254802=CARTESIAN_POINT('Ctrl Pts',(-0.137423934949621,-25.1476407533484,
7.67377442921699));
#254803=CARTESIAN_POINT('Ctrl Pts',(-0.593032947634956,-25.1365519125991,
7.47552071232582));
#254804=CARTESIAN_POINT('Ctrl Pts',(-0.896342118756663,-25.1291698218092,
7.34353875220689));
#254805=CARTESIAN_POINT('Ctrl Pts',(-1.1994195392103,-25.1161212395994,
7.2115973472693));
#254806=CARTESIAN_POINT('Ctrl Pts',(-1.50199585818188,-25.0974206888399,
7.07972392463156));
#254807=CARTESIAN_POINT('Origin',(0.,-0.795020000000708,13.49502));
#254808=CARTESIAN_POINT('Ctrl Pts',(-28.463875,-1.49113384969471,13.49502));
#254809=CARTESIAN_POINT('Ctrl Pts',(-28.2924336600294,-1.51134065539896,
13.49502));
#254810=CARTESIAN_POINT('Ctrl Pts',(-28.122267951761,-1.53645579945039,
13.49502));
#254811=CARTESIAN_POINT('Ctrl Pts',(-27.9533641340923,-1.56638510918422,
13.49502));
#254812=CARTESIAN_POINT('Ctrl Pts',(-27.7831705468194,-1.59654296268041,
13.49502));
#254813=CARTESIAN_POINT('Ctrl Pts',(-27.6142575979174,-1.63158882507606,
13.49502));
#254814=CARTESIAN_POINT('Ctrl Pts',(-27.4466121685444,-1.67147913649287,
13.49502));
#254815=CARTESIAN_POINT('Ctrl Pts',(-27.278902259321,-1.71138479053685,
13.49502));
#254816=CARTESIAN_POINT('Ctrl Pts',(-27.1124602561077,-1.75613875774504,
13.49502));
#254817=CARTESIAN_POINT('Ctrl Pts',(-26.9472828835088,-1.80574863301415,
13.49502));
#254818=CARTESIAN_POINT('Ctrl Pts',(-26.7828543531089,-1.85513359873599,
13.49502));
#254819=CARTESIAN_POINT('Ctrl Pts',(-26.6196784551061,-1.90933075095786,
13.49502));
#254820=CARTESIAN_POINT('Ctrl Pts',(-26.4577702733201,-1.96839567486475,
13.49502));
#254821=CARTESIAN_POINT('Ctrl Pts',(-26.3762251292223,-1.9981437560178,
13.49502));
#254822=CARTESIAN_POINT('Ctrl Pts',(-26.2950019004885,-2.02912735645695,
13.49502));
#254823=CARTESIAN_POINT('Ctrl Pts',(-26.2141049657603,-2.06135796043418,
13.49502));
#254824=CARTESIAN_POINT('Ctrl Pts',(-26.18625289184,-2.07245466227441,13.49502));
#254825=CARTESIAN_POINT('Ctrl Pts',(-26.1591208782428,-2.0834243260466,
13.4950199999999));
#254826=CARTESIAN_POINT('Ctrl Pts',(-26.1315289243008,-2.09473996887371,
13.4950199999992));
#254827=CARTESIAN_POINT('Ctrl Pts',(-26.111289819432,-2.10304015965819,
13.4950199999987));
#254828=CARTESIAN_POINT('Ctrl Pts',(-26.0908035969102,-2.11152742773119,
13.495019999998));
#254829=CARTESIAN_POINT('Ctrl Pts',(-26.0696113707085,-2.12040490481736,
13.4950199999981));
#254830=CARTESIAN_POINT('Ctrl Pts',(-25.9073232498444,-2.18838780857714,
13.4950199999989));
#254831=CARTESIAN_POINT('Ctrl Pts',(-25.7477123032199,-2.26091043238373,
13.4950199999982));
#254832=CARTESIAN_POINT('Ctrl Pts',(-25.5907526581,-2.3378723318449,13.4950199999915));
#254833=CARTESIAN_POINT('Ctrl Pts',(-25.4324800848642,-2.41547799831752,
13.4950199999846));
#254834=CARTESIAN_POINT('Ctrl Pts',(-25.2769027686584,-2.49759771828919,
13.4950199999697));
#254835=CARTESIAN_POINT('Ctrl Pts',(-25.1240087047885,-2.58417944219588,
13.4950199999449));
#254836=CARTESIAN_POINT('Ctrl Pts',(-24.9710643685641,-2.67078963461864,
13.49501999992));
#254837=CARTESIAN_POINT('Ctrl Pts',(-24.8208045029388,-2.76186506813387,
13.495019999885));
#254838=CARTESIAN_POINT('Ctrl Pts',(-24.6732400474345,-2.85740051478816,
13.4950199998554));
#254839=CARTESIAN_POINT('Ctrl Pts',(-24.5264839250123,-2.95241263445429,
13.495019999826));
#254840=CARTESIAN_POINT('Ctrl Pts',(-24.3823932756172,-3.0518364086406,
13.4950199998037));
#254841=CARTESIAN_POINT('Ctrl Pts',(-24.2410092453979,-3.15570795998365,
13.4950199998081));
#254842=CARTESIAN_POINT('Ctrl Pts',(-24.1116977821287,-3.25071007779972,
13.4950199998122));
#254843=CARTESIAN_POINT('Ctrl Pts',(-23.9846505079527,-3.34943350413919,
13.4950199998408));
#254844=CARTESIAN_POINT('Ctrl Pts',(-23.8599265111253,-3.45193229496111,
13.495019999885));
#254845=CARTESIAN_POINT('Ctrl Pts',(-23.7265797793512,-3.56151729155019,
13.4950199999321));
#254846=CARTESIAN_POINT('Ctrl Pts',(-23.5969753555403,-3.67452866029772,
13.495019999956));
#254847=CARTESIAN_POINT('Ctrl Pts',(-23.471048103461,-3.79089124987622,
13.4950199999709));
#254848=CARTESIAN_POINT('Ctrl Pts',(-23.3441102794452,-3.90818765453869,
13.495019999986));
#254849=CARTESIAN_POINT('Ctrl Pts',(-23.2209083990437,-4.02888963601972,
13.4950199999918));
#254850=CARTESIAN_POINT('Ctrl Pts',(-23.1014046703363,-4.15296453255432,
13.4950199999952));
#254851=CARTESIAN_POINT('Ctrl Pts',(-22.9818578418305,-4.27708417750873,
13.4950199999985));
#254852=CARTESIAN_POINT('Ctrl Pts',(-22.8660114113055,-4.40457960393932,
13.4950199999992));
#254853=CARTESIAN_POINT('Ctrl Pts',(-22.7538631333849,-4.53545628687321,
13.4950199999996));
#254854=CARTESIAN_POINT('Ctrl Pts',(-22.6422891093011,-4.6656628174096,
13.49502));
#254855=CARTESIAN_POINT('Ctrl Pts',(-22.5343751096883,-4.79921654322316,
13.4950199999999));
#254856=CARTESIAN_POINT('Ctrl Pts',(-22.4301598675572,-4.9361537809428,
13.49502));
#254857=CARTESIAN_POINT('Ctrl Pts',(-22.3411628369395,-5.05309452098083,
13.49502));
#254858=CARTESIAN_POINT('Ctrl Pts',(-22.2548637488201,-5.17250343080371,
13.49502));
#254859=CARTESIAN_POINT('Ctrl Pts',(-22.1713134105781,-5.29441711233763,
13.4950199999999));
#254860=CARTESIAN_POINT('Ctrl Pts',(-22.1589525358364,-5.31245366106325,
13.4950199999999));
#254861=CARTESIAN_POINT('Ctrl Pts',(-22.1462390304185,-5.33115646081946,
13.4950199999997));
#254862=CARTESIAN_POINT('Ctrl Pts',(-22.1341721313052,-5.34904812922009,
13.4950199999996));
#254863=CARTESIAN_POINT('Ctrl Pts',(-22.1312633479078,-5.35336100094522,
13.4950199999995));
#254864=CARTESIAN_POINT('Ctrl Pts',(-22.1283919373342,-5.35762660494536,
13.4950199999995));
#254865=CARTESIAN_POINT('Ctrl Pts',(-22.1255715245634,-5.36182399846541,
13.4950199999995));
#254866=CARTESIAN_POINT('Ctrl Pts',(-22.0292604582151,-5.50515601354962,
13.4950199999997));
#254867=CARTESIAN_POINT('Ctrl Pts',(-21.9375086886932,-5.65071658727826,
13.4950199999998));
#254868=CARTESIAN_POINT('Ctrl Pts',(-21.8502356607521,-5.79845475358165,
13.4950199999999));
#254869=CARTESIAN_POINT('Ctrl Pts',(-21.7623067773816,-5.94730316987613,
13.4950199999999));
#254870=CARTESIAN_POINT('Ctrl Pts',(-21.678923845029,-6.09836251147094,
13.49502));
#254871=CARTESIAN_POINT('Ctrl Pts',(-21.600045189716,-6.2516143446537,13.49502));
#254872=CARTESIAN_POINT('Ctrl Pts',(-21.5211591203929,-6.40488058237503,
13.49502));
#254873=CARTESIAN_POINT('Ctrl Pts',(-21.4467778976591,-6.56034026109834,
13.49502));
#254874=CARTESIAN_POINT('Ctrl Pts',(-21.3769051094682,-6.71800079640761,
13.49502));
#254875=CARTESIAN_POINT('Ctrl Pts',(-21.3074136058402,-6.87480100354298,
13.49502));
#254876=CARTESIAN_POINT('Ctrl Pts',(-21.2423812702845,-7.03377867254243,
13.49502));
#254877=CARTESIAN_POINT('Ctrl Pts',(-21.1818598841736,-7.19495845307413,
13.49502));
#254878=CARTESIAN_POINT('Ctrl Pts',(-21.1330997819054,-7.32481573307554,
13.49502));
#254879=CARTESIAN_POINT('Ctrl Pts',(-21.0872686084191,-7.45610285211203,
13.49502));
#254880=CARTESIAN_POINT('Ctrl Pts',(-21.0444176757203,-7.58883720430178,
13.49502));
#254881=CARTESIAN_POINT('',(28.463875,-1.49113384969471,13.49502));
#254882=CARTESIAN_POINT('Ctrl Pts',(21.0444176757203,-7.58883720430178,
13.49502));
#254883=CARTESIAN_POINT('Ctrl Pts',(21.0974524108197,-7.42455767142785,
13.49502));
#254884=CARTESIAN_POINT('Ctrl Pts',(21.1550554017044,-7.26248042387857,
13.49502));
#254885=CARTESIAN_POINT('Ctrl Pts',(21.217136921387,-7.1025737382175,13.49502));
#254886=CARTESIAN_POINT('Ctrl Pts',(21.2796925029238,-6.94144598612153,
13.49502));
#254887=CARTESIAN_POINT('Ctrl Pts',(21.3467954260153,-6.78252149307162,
13.49502));
#254888=CARTESIAN_POINT('Ctrl Pts',(21.4184054972086,-6.6257789505402,13.49502));
#254889=CARTESIAN_POINT('Ctrl Pts',(21.4900431110952,-6.46897612163135,
13.49502));
#254890=CARTESIAN_POINT('Ctrl Pts',(21.5661915891647,-6.31435637094229,
13.49502));
#254891=CARTESIAN_POINT('Ctrl Pts',(21.6468590169428,-6.16191795636222,
13.49502));
#254892=CARTESIAN_POINT('Ctrl Pts',(21.7271607337689,-6.01017063110084,
13.49502));
#254893=CARTESIAN_POINT('Ctrl Pts',(21.8119408311493,-5.86058440149813,
13.49502));
#254894=CARTESIAN_POINT('Ctrl Pts',(21.9012509194144,-5.71318483331626,
13.49502));
#254895=CARTESIAN_POINT('Ctrl Pts',(21.9462319940934,-5.63894696038574,
13.49502));
#254896=CARTESIAN_POINT('Ctrl Pts',(21.9923628250624,-5.56526424318189,
13.49502));
#254897=CARTESIAN_POINT('Ctrl Pts',(22.0396538308311,-5.49214320207281,
13.49502));
#254898=CARTESIAN_POINT('Ctrl Pts',(22.0559356911169,-5.4669682971213,13.49502));
#254899=CARTESIAN_POINT('Ctrl Pts',(22.0719534335118,-5.44247520393187,
13.4950199999999));
#254900=CARTESIAN_POINT('Ctrl Pts',(22.0883996985552,-5.4175979038098,13.4950199999992));
#254901=CARTESIAN_POINT('Ctrl Pts',(22.1004632763464,-5.39935003753328,
13.4950199999987));
#254902=CARTESIAN_POINT('Ctrl Pts',(22.1127582580885,-5.38089597412357,
13.495019999998));
#254903=CARTESIAN_POINT('Ctrl Pts',(22.1255728206866,-5.36182486938396,
13.4950199999981));
#254904=CARTESIAN_POINT('Ctrl Pts',(22.2237055635736,-5.21578010167106,
13.4950199999989));
#254905=CARTESIAN_POINT('Ctrl Pts',(22.3257734271113,-5.07324120696253,
13.4950199999982));
#254906=CARTESIAN_POINT('Ctrl Pts',(22.4316828814581,-4.93416334506296,
13.4950199999915));
#254907=CARTESIAN_POINT('Ctrl Pts',(22.5384782418619,-4.79392213168543,
13.4950199999846));
#254908=CARTESIAN_POINT('Ctrl Pts',(22.6491800396457,-4.65719955959281,
13.4950199999698));
#254909=CARTESIAN_POINT('Ctrl Pts',(22.7637395366563,-4.52397376872529,
13.4950199999449));
#254910=CARTESIAN_POINT('Ctrl Pts',(22.8783367014183,-4.39070417253287,
13.49501999992));
#254911=CARTESIAN_POINT('Ctrl Pts',(22.9967945052507,-4.26093317983703,
13.495019999885));
#254912=CARTESIAN_POINT('Ctrl Pts',(23.1191057000831,-4.13467051021182,
13.4950199998554));
#254913=CARTESIAN_POINT('Ctrl Pts',(23.2407468949149,-4.00909948609665,
13.495019999826));
#254914=CARTESIAN_POINT('Ctrl Pts',(23.3661998373918,-3.88699804725882,
13.4950199998037));
#254915=CARTESIAN_POINT('Ctrl Pts',(23.4954919953036,-3.76841355793585,
13.4950199998081));
#254916=CARTESIAN_POINT('Ctrl Pts',(23.6137440925535,-3.65995481774437,
13.4950199998122));
#254917=CARTESIAN_POINT('Ctrl Pts',(23.7352084025708,-3.55443824994307,
13.4950199998408));
#254918=CARTESIAN_POINT('Ctrl Pts',(23.8599265111253,-3.45193229496107,
13.495019999885));
#254919=CARTESIAN_POINT('Ctrl Pts',(23.9932669477896,-3.34233963871889,
13.4950199999322));
#254920=CARTESIAN_POINT('Ctrl Pts',(24.1292439143895,-3.23708214163844,
13.495019999956));
#254921=CARTESIAN_POINT('Ctrl Pts',(24.2677963009576,-3.13608134339489,
13.495019999971));
#254922=CARTESIAN_POINT('Ctrl Pts',(24.4074605767423,-3.03427000914248,
13.495019999986));
#254923=CARTESIAN_POINT('Ctrl Pts',(24.5497422138968,-2.93678356189619,
13.4950199999918));
#254924=CARTESIAN_POINT('Ctrl Pts',(24.6946164901838,-2.84357859853284,
13.4950199999952));
#254925=CARTESIAN_POINT('Ctrl Pts',(24.8395430163224,-2.75034002019227,
13.4950199999985));
#254926=CARTESIAN_POINT('Ctrl Pts',(24.9870645585817,-2.66138568473984,
13.4950199999992));
#254927=CARTESIAN_POINT('Ctrl Pts',(25.1371869232425,-2.57671444992394,
13.4950199999996));
#254928=CARTESIAN_POINT('Ctrl Pts',(25.2865405882358,-2.49247677309391,
13.49502));
#254929=CARTESIAN_POINT('Ctrl Pts',(25.4384690455703,-2.41247819283636,
13.49502));
#254930=CARTESIAN_POINT('Ctrl Pts',(25.5930004208135,-2.33676374353953,
13.49502));
#254931=CARTESIAN_POINT('Ctrl Pts',(25.7249660839215,-2.27210562804306,
13.49502));
#254932=CARTESIAN_POINT('Ctrl Pts',(25.8588305337526,-2.21057247091285,
13.49502));
#254933=CARTESIAN_POINT('Ctrl Pts',(25.9946198367865,-2.1522212074579,13.49502));
#254934=CARTESIAN_POINT('Ctrl Pts',(26.0147092176473,-2.14358841585306,
13.49502));
#254935=CARTESIAN_POINT('Ctrl Pts',(26.0355205390695,-2.13473873566985,
13.4950199999997));
#254936=CARTESIAN_POINT('Ctrl Pts',(26.0554108365718,-2.12636628575392,
13.4950199999996));
#254937=CARTESIAN_POINT('Ctrl Pts',(26.0602054873447,-2.12434806689842,
13.4950199999996));
#254938=CARTESIAN_POINT('Ctrl Pts',(26.0649465260802,-2.12235735650023,
13.4950199999995));
#254939=CARTESIAN_POINT('Ctrl Pts',(26.069610767365,-2.12040346453606,13.4950199999995));
#254940=CARTESIAN_POINT('Ctrl Pts',(26.2288846355051,-2.05368223120836,
13.4950199999997));
#254941=CARTESIAN_POINT('Ctrl Pts',(26.3894616464768,-1.99186563649559,
13.4950199999998));
#254942=CARTESIAN_POINT('Ctrl Pts',(26.5513074043395,-1.93486477816426,
13.4950199999999));
#254943=CARTESIAN_POINT('Ctrl Pts',(26.7143694305206,-1.87743555928131,
13.4950199999999));
#254944=CARTESIAN_POINT('Ctrl Pts',(26.8787198854791,-1.82489447016595,
13.49502));
#254945=CARTESIAN_POINT('Ctrl Pts',(27.0443487575328,-1.77719705535258,
13.49502));
#254946=CARTESIAN_POINT('Ctrl Pts',(27.2099931974739,-1.72949515733543,
13.49502));
#254947=CARTESIAN_POINT('Ctrl Pts',(27.3769168756102,-1.68663767629664,
13.49502));
#254948=CARTESIAN_POINT('Ctrl Pts',(27.5451263720203,-1.64862956873356,
13.49502));
#254949=CARTESIAN_POINT('Ctrl Pts',(27.7124179762729,-1.61082886529803,
13.49502));
#254950=CARTESIAN_POINT('Ctrl Pts',(27.8809819908558,-1.5778246701777,13.49502));
#254951=CARTESIAN_POINT('Ctrl Pts',(28.0508325677143,-1.54967255889883,
13.49502));
#254952=CARTESIAN_POINT('Ctrl Pts',(28.1876756248618,-1.5269913231691,13.49502));
#254953=CARTESIAN_POINT('Ctrl Pts',(28.3253540607058,-1.50746051691959,
13.49502));
#254954=CARTESIAN_POINT('Ctrl Pts',(28.463875,-1.49113384969471,13.49502));
#254955=CARTESIAN_POINT('',(28.463875,-0.795020000000708,13.49502));
#254956=CARTESIAN_POINT('Ctrl Pts',(28.463875,-0.0989061503067021,13.49502));
#254957=CARTESIAN_POINT('Ctrl Pts',(28.2924336600324,-0.0786993446028122,
13.49502));
#254958=CARTESIAN_POINT('Ctrl Pts',(28.1222679517675,-0.0535842005519709,
13.49502));
#254959=CARTESIAN_POINT('Ctrl Pts',(27.9533641341025,-0.0236548908190116,
13.49502));
#254960=CARTESIAN_POINT('Ctrl Pts',(27.7831705468308,0.00650296267675717,
13.49502));
#254961=CARTESIAN_POINT('Ctrl Pts',(27.6142575979305,0.0415488250718371,
13.49502));
#254962=CARTESIAN_POINT('Ctrl Pts',(27.4466121685595,0.0814391364878719,
13.49502));
#254963=CARTESIAN_POINT('Ctrl Pts',(27.2789022593367,0.121344790531388,
13.49502));
#254964=CARTESIAN_POINT('Ctrl Pts',(27.1124602561245,0.166098757738982,
13.49502));
#254965=CARTESIAN_POINT('Ctrl Pts',(26.9472828835269,0.215708633007293,
13.49502));
#254966=CARTESIAN_POINT('Ctrl Pts',(26.7828543531276,0.265093598728579,
13.49502));
#254967=CARTESIAN_POINT('Ctrl Pts',(26.6196784551257,0.31929075094975,13.49502));
#254968=CARTESIAN_POINT('Ctrl Pts',(26.457770273341,0.378355674855716,13.49502));
#254969=CARTESIAN_POINT('Ctrl Pts',(26.3762251292355,0.40810375601131,13.49502));
#254970=CARTESIAN_POINT('Ctrl Pts',(26.2950019004943,0.439087356453199,
13.49502));
#254971=CARTESIAN_POINT('Ctrl Pts',(26.2141049657588,0.471317960433356,
13.49502));
#254972=CARTESIAN_POINT('Ctrl Pts',(26.1862528918429,0.482414662271849,
13.49502));
#254973=CARTESIAN_POINT('Ctrl Pts',(26.1591208782502,0.493384326042125,
13.4950199999999));
#254974=CARTESIAN_POINT('Ctrl Pts',(26.1315289243128,0.504699968867256,
13.4950199999992));
#254975=CARTESIAN_POINT('Ctrl Pts',(26.1112898194403,0.513000159653174,
13.4950199999987));
#254976=CARTESIAN_POINT('Ctrl Pts',(26.0908035969147,0.521487427727719,
13.495019999998));
#254977=CARTESIAN_POINT('Ctrl Pts',(26.0696113707084,0.530364904815797,
13.4950199999981));
#254978=CARTESIAN_POINT('Ctrl Pts',(25.907323249882,0.598347808559827,13.4950199999989));
#254979=CARTESIAN_POINT('Ctrl Pts',(25.7477123032946,0.670870432348222,
13.4950199999982));
#254980=CARTESIAN_POINT('Ctrl Pts',(25.5907526582112,0.747832331788801,
13.4950199999915));
#254981=CARTESIAN_POINT('Ctrl Pts',(25.4324800850109,0.825437998241201,
13.4950199999846));
#254982=CARTESIAN_POINT('Ctrl Pts',(25.27690276884,0.907557718190271,13.4950199999697));
#254983=CARTESIAN_POINT('Ctrl Pts',(25.1240087050041,0.994139442072028,
13.4950199999449));
#254984=CARTESIAN_POINT('Ctrl Pts',(24.9710643688127,1.0807496344704,13.49501999992));
#254985=CARTESIAN_POINT('Ctrl Pts',(24.8208045032196,1.17182506795897,13.495019999885));
#254986=CARTESIAN_POINT('Ctrl Pts',(24.6732400477462,1.26736051458438,13.4950199998554));
#254987=CARTESIAN_POINT('Ctrl Pts',(24.526483925354,1.36237263422242,13.495019999826));
#254988=CARTESIAN_POINT('Ctrl Pts',(24.3823932759876,1.4617964083785,13.4950199998037));
#254989=CARTESIAN_POINT('Ctrl Pts',(24.2410092457958,1.56566795968924,13.4950199998081));
#254990=CARTESIAN_POINT('Ctrl Pts',(24.1116977823893,1.66067007759518,13.4950199998122));
#254991=CARTESIAN_POINT('Ctrl Pts',(23.9846505080805,1.75939350403213,13.4950199998408));
#254992=CARTESIAN_POINT('Ctrl Pts',(23.8599265111251,1.8618922949594,13.495019999885));
#254993=CARTESIAN_POINT('Ctrl Pts',(23.7265797793498,1.97147729154952,13.4950199999321));
#254994=CARTESIAN_POINT('Ctrl Pts',(23.5969753555377,2.08448866029824,13.495019999956));
#254995=CARTESIAN_POINT('Ctrl Pts',(23.4710481034571,2.20085124987809,13.495019999971));
#254996=CARTESIAN_POINT('Ctrl Pts',(23.3441102794405,2.31814765454151,13.495019999986));
#254997=CARTESIAN_POINT('Ctrl Pts',(23.2209083990381,2.43884963602364,13.4950199999918));
#254998=CARTESIAN_POINT('Ctrl Pts',(23.1014046703298,2.56292453255951,13.4950199999952));
#254999=CARTESIAN_POINT('Ctrl Pts',(22.9818578418236,2.68704417751469,13.4950199999985));
#255000=CARTESIAN_POINT('Ctrl Pts',(22.8660114112981,2.81453960394619,13.4950199999992));
#255001=CARTESIAN_POINT('Ctrl Pts',(22.7538631333769,2.94541628688116,13.4950199999996));
#255002=CARTESIAN_POINT('Ctrl Pts',(22.6422891092923,3.07562281741888,13.49502));
#255003=CARTESIAN_POINT('Ctrl Pts',(22.5343751096786,3.20917654323395,13.49502));
#255004=CARTESIAN_POINT('Ctrl Pts',(22.4301598675468,3.34611378095526,13.49502));
#255005=CARTESIAN_POINT('Ctrl Pts',(22.3411628369328,3.46305452098873,13.49502));
#255006=CARTESIAN_POINT('Ctrl Pts',(22.254863748817,3.58246343080693,13.49502));
#255007=CARTESIAN_POINT('Ctrl Pts',(22.1713134105784,3.70437711233604,13.49502));
#255008=CARTESIAN_POINT('Ctrl Pts',(22.1589525358374,3.72241366106051,13.49502));
#255009=CARTESIAN_POINT('Ctrl Pts',(22.1462390304203,3.74111646081564,13.4950199999997));
#255010=CARTESIAN_POINT('Ctrl Pts',(22.1341721313077,3.75900812921517,13.4950199999996));
#255011=CARTESIAN_POINT('Ctrl Pts',(22.1312633479094,3.76332100094152,13.4950199999996));
#255012=CARTESIAN_POINT('Ctrl Pts',(22.128391937335,3.76758660494285,13.4950199999995));
#255013=CARTESIAN_POINT('Ctrl Pts',(22.1255715245635,3.77178399846404,13.4950199999995));
#255014=CARTESIAN_POINT('Ctrl Pts',(22.0292604582165,3.91511601354627,13.4950199999997));
#255015=CARTESIAN_POINT('Ctrl Pts',(21.9375086886956,4.06067658727309,13.4950199999998));
#255016=CARTESIAN_POINT('Ctrl Pts',(21.8502356607553,4.20841475357483,13.4950199999999));
#255017=CARTESIAN_POINT('Ctrl Pts',(21.7623067773856,4.35726316986777,13.49502));
#255018=CARTESIAN_POINT('Ctrl Pts',(21.6789238450335,4.50832251146123,13.49502));
#255019=CARTESIAN_POINT('Ctrl Pts',(21.6000451897208,4.66157434464285,13.49502));
#255020=CARTESIAN_POINT('Ctrl Pts',(21.5211591203986,4.81484058236215,13.49502));
#255021=CARTESIAN_POINT('Ctrl Pts',(21.4467778976653,4.97030026108363,13.49502));
#255022=CARTESIAN_POINT('Ctrl Pts',(21.3769051094749,5.12796079639127,13.49502));
#255023=CARTESIAN_POINT('Ctrl Pts',(21.3074136058474,5.28476100352446,13.49502));
#255024=CARTESIAN_POINT('Ctrl Pts',(21.2423812702921,5.44373867252192,13.49502));
#255025=CARTESIAN_POINT('Ctrl Pts',(21.1818598841814,5.60491845305184,13.49502));
#255026=CARTESIAN_POINT('Ctrl Pts',(21.1330997819104,5.73477573305989,13.49502));
#255027=CARTESIAN_POINT('Ctrl Pts',(21.0872686084215,5.86606285210333,13.49502));
#255028=CARTESIAN_POINT('Ctrl Pts',(21.0444176757203,5.99879720430036,13.49502));
#255029=CARTESIAN_POINT('',(-28.463875,-0.0989061503067094,13.49502));
#255030=CARTESIAN_POINT('Ctrl Pts',(-21.0444176757203,5.99879720430036,
13.49502));
#255031=CARTESIAN_POINT('Ctrl Pts',(-21.0974524108191,5.83451767142833,
13.49502));
#255032=CARTESIAN_POINT('Ctrl Pts',(-21.1550554017028,5.67244042388157,
13.49502));
#255033=CARTESIAN_POINT('Ctrl Pts',(-21.217136921384,5.51253373822362,13.49502));
#255034=CARTESIAN_POINT('Ctrl Pts',(-21.2796925029198,5.35140598612997,
13.49502));
#255035=CARTESIAN_POINT('Ctrl Pts',(-21.3467954260098,5.192481493083,13.49502));
#255036=CARTESIAN_POINT('Ctrl Pts',(-21.4184054972011,5.03573895055509,
13.49502));
#255037=CARTESIAN_POINT('Ctrl Pts',(-21.4900431110863,4.87893612164847,
13.49502));
#255038=CARTESIAN_POINT('Ctrl Pts',(-21.566191589154,4.72431637096224,13.49502));
#255039=CARTESIAN_POINT('Ctrl Pts',(-21.6468590169297,4.57187795638552,
13.49502));
#255040=CARTESIAN_POINT('Ctrl Pts',(-21.7271607337546,4.42013063112529,
13.49502));
#255041=CARTESIAN_POINT('Ctrl Pts',(-21.8119408311334,4.27054440152429,
13.49502));
#255042=CARTESIAN_POINT('Ctrl Pts',(-21.9012509193964,4.12314483334465,
13.49502));
#255043=CARTESIAN_POINT('Ctrl Pts',(-21.9462319940816,4.04890696040309,
13.49502));
#255044=CARTESIAN_POINT('Ctrl Pts',(-21.9923628250572,3.97522424318851,
13.49502));
#255045=CARTESIAN_POINT('Ctrl Pts',(-22.0396538308326,3.90210320206901,
13.49502));
#255046=CARTESIAN_POINT('Ctrl Pts',(-22.0559356911114,3.87692829712839,
13.49502));
#255047=CARTESIAN_POINT('Ctrl Pts',(-22.0719534334988,3.85243520395028,
13.4950199999999));
#255048=CARTESIAN_POINT('Ctrl Pts',(-22.0883996985343,3.82755790383954,
13.4950199999992));
#255049=CARTESIAN_POINT('Ctrl Pts',(-22.1004632763317,3.80931003755343,
13.4950199999987));
#255050=CARTESIAN_POINT('Ctrl Pts',(-22.1127582580803,3.79085597413373,
13.495019999998));
#255051=CARTESIAN_POINT('Ctrl Pts',(-22.1255728206863,3.77178486938238,
13.4950199999981));
#255052=CARTESIAN_POINT('Ctrl Pts',(-22.2237055633752,3.62574010196451,
13.4950199999989));
#255053=CARTESIAN_POINT('Ctrl Pts',(-22.3257734266959,3.48320120754049,
13.4950199999982));
#255054=CARTESIAN_POINT('Ctrl Pts',(-22.4316828808082,3.34412334591341,
13.4950199999915));
#255055=CARTESIAN_POINT('Ctrl Pts',(-22.5384782409746,3.20388213281191,
13.4950199999846));
#255056=CARTESIAN_POINT('Ctrl Pts',(-22.649180038503,3.06715956098302,13.4950199999698));
#255057=CARTESIAN_POINT('Ctrl Pts',(-22.7637395352413,2.93393377036544,
13.4950199999449));
#255058=CARTESIAN_POINT('Ctrl Pts',(-22.8783366997319,2.80066417442209,
13.49501999992));
#255059=CARTESIAN_POINT('Ctrl Pts',(-22.996794503276,2.67089318196157,13.495019999885));
#255060=CARTESIAN_POINT('Ctrl Pts',(-23.1191056978046,2.54463051255641,
13.4950199998554));
#255061=CARTESIAN_POINT('Ctrl Pts',(-23.2407468923366,2.41905948865764,
13.495019999826));
#255062=CARTESIAN_POINT('Ctrl Pts',(-23.3661998344986,2.29695805002126,
13.4950199998037));
#255063=CARTESIAN_POINT('Ctrl Pts',(-23.4954919920813,2.17837356088325,
13.4950199998081));
#255064=CARTESIAN_POINT('Ctrl Pts',(-23.6137440903441,2.06991481965589,
13.4950199998122));
#255065=CARTESIAN_POINT('Ctrl Pts',(-23.7352084014339,1.96439825087024,
13.4950199998408));
#255066=CARTESIAN_POINT('Ctrl Pts',(-23.8599265111229,1.86189229495672,
13.495019999885));
#255067=CARTESIAN_POINT('Ctrl Pts',(-23.9932669477913,1.75229963871216,
13.4950199999322));
#255068=CARTESIAN_POINT('Ctrl Pts',(-24.1292439143946,1.64704214163013,
13.495019999956));
#255069=CARTESIAN_POINT('Ctrl Pts',(-24.2677963009651,1.54604134338569,
13.495019999971));
#255070=CARTESIAN_POINT('Ctrl Pts',(-24.4074605767547,1.44423000913055,
13.495019999986));
#255071=CARTESIAN_POINT('Ctrl Pts',(-24.5497422139133,1.34674356188237,
13.4950199999918));
#255072=CARTESIAN_POINT('Ctrl Pts',(-24.6946164902035,1.25353859851787,
13.4950199999952));
#255073=CARTESIAN_POINT('Ctrl Pts',(-24.8395430163474,1.16030002017474,
13.4950199999985));
#255074=CARTESIAN_POINT('Ctrl Pts',(-24.9870645586111,1.07134568472061,
13.4950199999992));
#255075=CARTESIAN_POINT('Ctrl Pts',(-25.1371869232754,0.986674449903722,
13.4950199999996));
#255076=CARTESIAN_POINT('Ctrl Pts',(-25.2865405882754,0.902436773070844,
13.49502));
#255077=CARTESIAN_POINT('Ctrl Pts',(-25.4384690456158,0.822438192811346,
13.49502));
#255078=CARTESIAN_POINT('Ctrl Pts',(-25.5930004208641,0.746723743513318,
13.49502));
#255079=CARTESIAN_POINT('Ctrl Pts',(-25.7249660839572,0.682065628025135,
13.49502));
#255080=CARTESIAN_POINT('Ctrl Pts',(-25.8588305337724,0.620532470902857,
13.49502));
#255081=CARTESIAN_POINT('Ctrl Pts',(-25.9946198367889,0.562181207455377,
13.49502));
#255082=CARTESIAN_POINT('Ctrl Pts',(-26.0147092176538,0.553548415848815,
13.49502));
#255083=CARTESIAN_POINT('Ctrl Pts',(-26.0355205390798,0.544698735664057,
13.4950199999997));
#255084=CARTESIAN_POINT('Ctrl Pts',(-26.0554108365858,0.536326285746587,
13.4950199999996));
#255085=CARTESIAN_POINT('Ctrl Pts',(-26.0602054873539,0.534308066893133,
13.4950199999996));
#255086=CARTESIAN_POINT('Ctrl Pts',(-26.0649465260847,0.532317356496919,
13.4950199999995));
#255087=CARTESIAN_POINT('Ctrl Pts',(-26.069610767365,0.530363464534625,
13.4950199999995));
#255088=CARTESIAN_POINT('Ctrl Pts',(-26.2288846355058,0.46364223120665,
13.4950199999997));
#255089=CARTESIAN_POINT('Ctrl Pts',(-26.389461646478,0.401825636493699,
13.4950199999998));
#255090=CARTESIAN_POINT('Ctrl Pts',(-26.5513074043411,0.344824778162251,
13.4950199999999));
#255091=CARTESIAN_POINT('Ctrl Pts',(-26.714369430523,0.287395559279094,
13.4950199999999));
#255092=CARTESIAN_POINT('Ctrl Pts',(-26.8787198854821,0.234854470163602,
13.49502));
#255093=CARTESIAN_POINT('Ctrl Pts',(-27.0443487575362,0.187157055350172,
13.49502));
#255094=CARTESIAN_POINT('Ctrl Pts',(-27.2099931974785,0.139455157332764,
13.49502));
#255095=CARTESIAN_POINT('Ctrl Pts',(-27.3769168756158,0.0965976762938252,
13.49502));
#255096=CARTESIAN_POINT('Ctrl Pts',(-27.5451263720268,0.0585895687306763,
13.49502));
#255097=CARTESIAN_POINT('Ctrl Pts',(-27.7124179762805,0.0207888652950263,
13.49502));
#255098=CARTESIAN_POINT('Ctrl Pts',(-27.8809819908645,-0.0122153298253399,
13.49502));
#255099=CARTESIAN_POINT('Ctrl Pts',(-28.0508325677238,-0.0403674411041691,
13.49502));
#255100=CARTESIAN_POINT('Ctrl Pts',(-28.1876756248683,-0.0630486768332407,
13.49502));
#255101=CARTESIAN_POINT('Ctrl Pts',(-28.3253540607091,-0.0825794830822184,
13.49502));
#255102=CARTESIAN_POINT('Ctrl Pts',(-28.463875,-0.0989061503067085,13.49502));
#255103=CARTESIAN_POINT('',(-28.463875,-0.795020000000708,13.49502));
#255104=CARTESIAN_POINT('Origin',(0.,-0.795020000000708,13.49502));
#255105=CARTESIAN_POINT('',(-8.50584587905072,22.3450780636952,3.46202));
#255106=CARTESIAN_POINT('',(-5.10114755053478,23.3253416511707,1.70136050273931));
#255107=CARTESIAN_POINT('Ctrl Pts',(-8.50584587905072,22.3450780636952,
3.46202));
#255108=CARTESIAN_POINT('Ctrl Pts',(-7.39512066466011,22.7533588523753,
2.87763041833967));
#255109=CARTESIAN_POINT('Ctrl Pts',(-6.25613567199275,23.0810764568142,
2.29148817629107));
#255110=CARTESIAN_POINT('Ctrl Pts',(-5.10114755053478,23.3253416511707,
1.70136050273931));
#255111=CARTESIAN_POINT('Origin',(2.60782789740047,-6.03550954276543,4.63345546469152));
#255112=CARTESIAN_POINT('',(-23.4615797920988,6.77913514592862,13.49502));
#255113=CARTESIAN_POINT('',(4.52724314354329,23.4396168249007,4.05846929391721));
#255114=CARTESIAN_POINT('',(4.52724321699998,23.4396168111783,13.49502));
#255115=CARTESIAN_POINT('',(2.19132545206173,23.761275430678,7.35922429190025));
#255116=CARTESIAN_POINT('Ctrl Pts',(4.52724307067481,23.4396168385131,4.05846929395508));
#255117=CARTESIAN_POINT('Ctrl Pts',(4.52716772703099,23.4396309133677,4.13553887576325));
#255118=CARTESIAN_POINT('Ctrl Pts',(4.52434918978125,23.4401662258906,4.21264213761633));
#255119=CARTESIAN_POINT('Ctrl Pts',(4.51882650030853,23.4412035747132,4.2894541012086));
#255120=CARTESIAN_POINT('Ctrl Pts',(4.51322585209481,23.4422555668376,4.3673503488268));
#255121=CARTESIAN_POINT('Ctrl Pts',(4.50484426607905,23.4438238133428,4.44494654061319));
#255122=CARTESIAN_POINT('Ctrl Pts',(4.49377483499722,23.4458783169701,4.52190861344685));
#255123=CARTESIAN_POINT('Ctrl Pts',(4.49011122526491,23.4465582886352,4.54738047347002));
#255124=CARTESIAN_POINT('Ctrl Pts',(4.48615360615598,23.4472914479633,4.57278294346409));
#255125=CARTESIAN_POINT('Ctrl Pts',(4.48190655643684,23.4480764891567,4.59810416715836));
#255126=CARTESIAN_POINT('Ctrl Pts',(4.46889905706329,23.4504808459471,4.67565583787608));
#255127=CARTESIAN_POINT('Ctrl Pts',(4.45320570339639,23.4533664958882,4.75230102659318));
#255128=CARTESIAN_POINT('Ctrl Pts',(4.43491097917696,23.4567049029813,4.82806391792738));
#255129=CARTESIAN_POINT('Ctrl Pts',(4.41640557460959,23.4600817548611,4.90469928769396));
#255130=CARTESIAN_POINT('Ctrl Pts',(4.39523835318119,23.463921928026,4.98043243699305));
#255131=CARTESIAN_POINT('Ctrl Pts',(4.37144616621413,23.4682048786259,5.0552752842187));
#255132=CARTESIAN_POINT('Ctrl Pts',(4.36544942138352,23.4692843826625,5.07413918512156));
#255133=CARTESIAN_POINT('Ctrl Pts',(4.35928567831603,23.4703920561927,5.09294644099671));
#255134=CARTESIAN_POINT('Ctrl Pts',(4.35295504898625,23.471527650151,5.11169705227266));
#255135=CARTESIAN_POINT('Ctrl Pts',(4.35247413840093,23.4716139163224,5.11312145527813));
#255136=CARTESIAN_POINT('Ctrl Pts',(4.35199225814777,23.4717003424899,5.11454559410987));
#255137=CARTESIAN_POINT('Ctrl Pts',(4.35150940754538,23.4717869285562,5.1159694698964));
#255138=CARTESIAN_POINT('Ctrl Pts',(4.29515303522555,23.4818929045383,5.28215850138105));
#255139=CARTESIAN_POINT('Ctrl Pts',(4.22583786749517,23.4941302556949,5.44399427841849));
#255140=CARTESIAN_POINT('Ctrl Pts',(4.14351935602441,23.5081649736148,5.60142562366186));
#255141=CARTESIAN_POINT('Ctrl Pts',(4.06036979328926,23.5223413798363,5.76044632610062));
#255142=CARTESIAN_POINT('Ctrl Pts',(3.96501967975249,23.5381546044172,5.91254018665781));
#255143=CARTESIAN_POINT('Ctrl Pts',(3.86042570994697,23.5547369978322,6.05517646959783));
#255144=CARTESIAN_POINT('Ctrl Pts',(3.85914883023732,23.5549394351403,6.05691776860277));
#255145=CARTESIAN_POINT('Ctrl Pts',(3.85787043594245,23.5551420098435,6.05865788992464));
#255146=CARTESIAN_POINT('Ctrl Pts',(3.85659052900238,23.5553447208921,6.06039683284266));
#255147=CARTESIAN_POINT('Ctrl Pts',(3.79890958076803,23.564480201865,6.13876493390999));
#255148=CARTESIAN_POINT('Ctrl Pts',(3.73825098061395,23.5738777456783,6.21459571769124));
#255149=CARTESIAN_POINT('Ctrl Pts',(3.6747148797183,23.583454920976,6.28797952921683));
#255150=CARTESIAN_POINT('Ctrl Pts',(3.62263880562038,23.5913046581084,6.34812707923522));
#255151=CARTESIAN_POINT('Ctrl Pts',(3.56862867301111,23.5992752539413,6.40663036252617));
#255152=CARTESIAN_POINT('Ctrl Pts',(3.51271767819295,23.6073234720959,6.46352524730841));
#255153=CARTESIAN_POINT('Ctrl Pts',(3.45819496758417,23.6151718509485,6.51900741764345));
#255154=CARTESIAN_POINT('Ctrl Pts',(3.4017225835766,23.623114091521,6.57309451048761));
#255155=CARTESIAN_POINT('Ctrl Pts',(3.34351206785481,23.6310821072548,6.62558491227648));
#255156=CARTESIAN_POINT('Ctrl Pts',(3.28472587152882,23.6391289237355,6.67859442484527));
#255157=CARTESIAN_POINT('Ctrl Pts',(3.22416722382124,23.6472018489927,6.72997530295285));
#255158=CARTESIAN_POINT('Ctrl Pts',(3.1620941747368,23.65522971142,6.77955460903388));
#255159=CARTESIAN_POINT('Ctrl Pts',(3.1469851805404,23.6571837466834,6.79162254284556));
#255160=CARTESIAN_POINT('Ctrl Pts',(3.1317866382925,23.6591351144721,6.80358390703767));
#255161=CARTESIAN_POINT('Ctrl Pts',(3.1165025989033,23.6610827979943,6.81543653497605));
#255162=CARTESIAN_POINT('Ctrl Pts',(3.11520383806168,23.66124830235,6.81644371172067));
#255163=CARTESIAN_POINT('Ctrl Pts',(3.11390463584039,23.6614137580539,6.81744998431271));
#255164=CARTESIAN_POINT('Ctrl Pts',(3.11260499411786,23.6615791646523,6.81845535210945));
#255165=CARTESIAN_POINT('Ctrl Pts',(2.91855865458805,23.6862756209075,6.96856436866165));
#255166=CARTESIAN_POINT('Ctrl Pts',(2.71307677623146,23.710085462165,7.09989668135338));
#255167=CARTESIAN_POINT('Ctrl Pts',(2.49671694456009,23.7321084237237,7.21354050556742));
#255168=CARTESIAN_POINT('Ctrl Pts',(2.39720377248856,23.742237728901,7.26581017756021));
#255169=CARTESIAN_POINT('Ctrl Pts',(2.29538906312179,23.7519891260644,7.31433722428017));
#255170=CARTESIAN_POINT('Ctrl Pts',(2.19132545206173,23.761275430678,7.35922429190025));
#255171=CARTESIAN_POINT('',(-5.15786214246573,23.3132775474194,10.5343187152545));
#255172=CARTESIAN_POINT('Ctrl Pts',(2.19132545206173,23.761275430678,7.35922429190025));
#255173=CARTESIAN_POINT('Ctrl Pts',(0.963533262664351,23.8708396881227,
7.88880406210105));
#255174=CARTESIAN_POINT('Ctrl Pts',(-0.271201844724012,23.8881171489319,
8.41784512580852));
#255175=CARTESIAN_POINT('Ctrl Pts',(-2.73017375423776,23.7381608215982,
9.47621525499446));
#255176=CARTESIAN_POINT('Ctrl Pts',(-3.95246941903058,23.5711659138649,
10.0047389883316));
#255177=CARTESIAN_POINT('Ctrl Pts',(-5.15786212443846,23.3132775512763,
10.5343187577248));
#255178=CARTESIAN_POINT('',(-7.05347617371561,22.8283164786268,10.9155222978643));
#255179=CARTESIAN_POINT('Ctrl Pts',(-5.15786216032975,23.3132775435975,
10.5343186731689));
#255180=CARTESIAN_POINT('Ctrl Pts',(-5.25881093850182,23.2916800051515,
10.5785755496818));
#255181=CARTESIAN_POINT('Ctrl Pts',(-5.36090465747479,23.2691678203038,
10.6189096834899));
#255182=CARTESIAN_POINT('Ctrl Pts',(-5.46383131746802,23.245772563748,10.6553265712802));
#255183=CARTESIAN_POINT('Ctrl Pts',(-5.56947568483749,23.2217595715995,
10.6927050218433));
#255184=CARTESIAN_POINT('Ctrl Pts',(-5.67599724646432,23.1968162243461,
10.725956630338));
#255185=CARTESIAN_POINT('Ctrl Pts',(-5.78304664665827,23.1709878731733,
10.7551408448386));
#255186=CARTESIAN_POINT('Ctrl Pts',(-5.88582772339036,23.1461893620286,
10.7831614127682));
#255187=CARTESIAN_POINT('Ctrl Pts',(-5.98909501091022,23.120575098976,10.8074330083043));
#255188=CARTESIAN_POINT('Ctrl Pts',(-6.09253366266893,23.0941948486474,
10.8280520478477));
#255189=CARTESIAN_POINT('Ctrl Pts',(-6.09267591586837,23.0941585694137,
10.8280804040211));
#255190=CARTESIAN_POINT('Ctrl Pts',(-6.09281816956972,23.0941222887003,
10.8281087533683));
#255191=CARTESIAN_POINT('Ctrl Pts',(-6.09296042377259,23.094086006507,10.8281370958893));
#255192=CARTESIAN_POINT('Ctrl Pts',(-6.37708791993856,23.0216187716699,
10.8847462460561));
#255193=CARTESIAN_POINT('Ctrl Pts',(-6.66434788334053,22.9429602391478,
10.9143540053772));
#255194=CARTESIAN_POINT('Ctrl Pts',(-6.95476236040151,22.857566361946,10.9160285055219));
#255195=CARTESIAN_POINT('Ctrl Pts',(-6.98762654993013,22.8479029298976,
10.9162179970743));
#255196=CARTESIAN_POINT('Ctrl Pts',(-7.02053114211003,22.8381532345686,
10.916049725172));
#255197=CARTESIAN_POINT('Ctrl Pts',(-7.0534761737156,22.8283164786268,10.9155222978643));
#255198=CARTESIAN_POINT('',(-7.44007584367517,22.7094226429529,10.9160934515625));
#255199=CARTESIAN_POINT('Origin',(-5.83630267099456,18.2299215433634,20.6407880730329));
#255200=CARTESIAN_POINT('',(-9.6844052979327,21.8771181113685,10.071619938));
#255201=CARTESIAN_POINT('Ctrl Pts',(-7.4400759800312,22.7094225997928,10.9161017967933));
#255202=CARTESIAN_POINT('Ctrl Pts',(-7.57887365893618,22.665487702272,10.9161017967934));
#255203=CARTESIAN_POINT('Ctrl Pts',(-7.71696527232764,22.620419081737,10.9078271218258));
#255204=CARTESIAN_POINT('Ctrl Pts',(-7.85363414379008,22.5744896921413,
10.8913816753388));
#255205=CARTESIAN_POINT('Ctrl Pts',(-7.99237222539343,22.5278649169929,
10.8746872395665));
#255206=CARTESIAN_POINT('Ctrl Pts',(-8.12964400699035,22.4803531676104,
10.849572743141));
#255207=CARTESIAN_POINT('Ctrl Pts',(-8.26471907395236,22.4322908892149,
10.8161468807181));
#255208=CARTESIAN_POINT('Ctrl Pts',(-8.39192185093187,22.3870297213519,
10.784669106035));
#255209=CARTESIAN_POINT('Ctrl Pts',(-8.51717663360276,22.3412809498886,
10.7458205214718));
#255210=CARTESIAN_POINT('Ctrl Pts',(-8.63989014109058,22.2953643810682,
10.6996919033113));
```
