## Supplementary Material 4 for "De novo Powered Air-Purifying Respirator Design and Fabrication for Pandemic Response": Pelican Case PAPR Assembly.step (part 22 of 22)

```
#255211=CARTESIAN_POINT('Ctrl Pts',(-8.77644083473119,22.2442702558135,
10.6483618180137));
#255212=CARTESIAN_POINT('Ctrl Pts',(-8.90947460931331,22.1931063770661,
10.5881550272458));
#255213=CARTESIAN_POINT('Ctrl Pts',(-9.03818863779656,22.1423882813032,
10.5195194918362));
#255214=CARTESIAN_POINT('Ctrl Pts',(-9.1754093197141,22.0883182489365,10.4463478641304));
#255215=CARTESIAN_POINT('Ctrl Pts',(-9.30772026731927,22.0347551040446,
10.3635965724206));
#255216=CARTESIAN_POINT('Ctrl Pts',(-9.43417932064603,21.9823769772994,
10.2718083932986));
#255217=CARTESIAN_POINT('Ctrl Pts',(-9.52040499396059,21.9466631305897,
10.2092229370667));
#255218=CARTESIAN_POINT('Ctrl Pts',(-9.60391070977693,21.9115013800378,
10.142436098476));
#255219=CARTESIAN_POINT('Ctrl Pts',(-9.6844052979327,21.8771181113685,10.071619938));
#255220=CARTESIAN_POINT('',(-11.5718877628312,20.9743384223337,10.071619938));
#255221=CARTESIAN_POINT('Origin',(0.,-0.795020000000708,10.071619938));
#255222=CARTESIAN_POINT('',(-13.5191950207439,19.821597532523,10.827251447951));
#255223=CARTESIAN_POINT('Ctrl Pts',(-11.5718877628312,20.9743384223337,
10.071619938));
#255224=CARTESIAN_POINT('Ctrl Pts',(-11.6599246424437,20.9275408608208,
10.1376863823151));
#255225=CARTESIAN_POINT('Ctrl Pts',(-11.7481574969644,20.8799589644692,
10.2032036879348));
#255226=CARTESIAN_POINT('Ctrl Pts',(-11.8374635923789,20.8310755379074,
10.2659091049764));
#255227=CARTESIAN_POINT('Ctrl Pts',(-11.8994607068791,20.7971402126684,
10.3094397833927));
#255228=CARTESIAN_POINT('Ctrl Pts',(-11.9619745610008,20.7625767510278,
10.3516153383686));
#255229=CARTESIAN_POINT('Ctrl Pts',(-12.0252912139903,20.7271993031835,
10.3916787493417));
#255230=CARTESIAN_POINT('Ctrl Pts',(-12.1798147416671,20.6408610685641,
10.4894530204386));
#255231=CARTESIAN_POINT('Ctrl Pts',(-12.3400099661135,20.5491717557674,
10.5738863412641));
#255232=CARTESIAN_POINT('Ctrl Pts',(-12.505367132495,20.4518467195215,10.6386556860163));
#255233=CARTESIAN_POINT('Ctrl Pts',(-12.62039214179,20.3841459149915,10.6837102466694));
#255234=CARTESIAN_POINT('Ctrl Pts',(-12.7370238190537,20.3142368996584,
10.7202394720734));
#255235=CARTESIAN_POINT('Ctrl Pts',(-12.8544904180086,20.2424615177321,
10.748723456905));
#255236=CARTESIAN_POINT('Ctrl Pts',(-12.9701479855105,20.1717915046904,
10.7767687772573));
#255237=CARTESIAN_POINT('Ctrl Pts',(-13.0866147910396,20.0993121673575,
10.7970147486186));
#255238=CARTESIAN_POINT('Ctrl Pts',(-13.2031780938691,20.0253940385625,
10.8099196245712));
#255239=CARTESIAN_POINT('Ctrl Pts',(-13.3086074211123,19.9585364736106,
10.8215918435012));
#255240=CARTESIAN_POINT('Ctrl Pts',(-13.4141158936415,19.8905023956836,
10.8272584120037));
#255241=CARTESIAN_POINT('Ctrl Pts',(-13.5191949267001,19.8215975947822,
10.8272584120037));
#255242=CARTESIAN_POINT('',(-13.8432572300595,19.6054158232368,10.8266856299695));
#255243=CARTESIAN_POINT('Origin',(-11.0565037301613,15.7532144451444,20.5504409389445));
#255244=CARTESIAN_POINT('',(-13.919245226285,19.5536442307654,3.4620199999484));
#255245=CARTESIAN_POINT('Ctrl Pts',(-13.8432572300595,19.6054158232368,
10.8266856299695));
#255246=CARTESIAN_POINT('Ctrl Pts',(-13.9995616252199,19.4993513270102,
10.8294602255086));
#255247=CARTESIAN_POINT('Ctrl Pts',(-14.1533542034119,19.392360448024,10.8219936894292));
#255248=CARTESIAN_POINT('Ctrl Pts',(-14.3046573137626,19.2845692552722,
10.8039103243599));
#255249=CARTESIAN_POINT('Ctrl Pts',(-14.4517648695968,19.1797670547793,
10.786328401355));
#255250=CARTESIAN_POINT('Ctrl Pts',(-14.5965191145244,19.0742081595285,
10.7587103729492));
#255251=CARTESIAN_POINT('Ctrl Pts',(-14.7389304569369,18.9680041703419,
10.7206636019444));
#255252=CARTESIAN_POINT('Ctrl Pts',(-14.8576270657945,18.8794855653625,
10.6889524852613));
#255253=CARTESIAN_POINT('Ctrl Pts',(-14.9746959395638,18.7905187123725,
10.6499959503165));
#255254=CARTESIAN_POINT('Ctrl Pts',(-15.0901373565503,18.7011669624445,
10.6035395410301));
#255255=CARTESIAN_POINT('Ctrl Pts',(-15.0946129147809,18.6977028767615,
10.6017384685002));
#255256=CARTESIAN_POINT('Ctrl Pts',(-15.0990857874346,18.6942383972792,
10.5999261887552));
#255257=CARTESIAN_POINT('Ctrl Pts',(-15.1035559766168,18.6907735267129,
10.5981026896414));
#255258=CARTESIAN_POINT('Ctrl Pts',(-15.2277221847136,18.594531550765,10.5474522672094));
#255259=CARTESIAN_POINT('Ctrl Pts',(-15.347728671852,18.499612293605,10.4892541075034));
#255260=CARTESIAN_POINT('Ctrl Pts',(-15.4636255228383,18.4062746002382,
10.4231980758261));
#255261=CARTESIAN_POINT('Ctrl Pts',(-15.5769673635654,18.3149945880085,
10.3585982859465));
#255262=CARTESIAN_POINT('Ctrl Pts',(-15.686378770963,18.2252269077394,10.2864834542132));
#255263=CARTESIAN_POINT('Ctrl Pts',(-15.7918876960876,18.1372199756516,
10.2065182963484));
#255264=CARTESIAN_POINT('Ctrl Pts',(-15.8941614185726,18.0519115854991,
10.129005096832));
#255265=CARTESIAN_POINT('Ctrl Pts',(-15.9927682790005,17.9682574139523,
10.0441157286305));
#255266=CARTESIAN_POINT('Ctrl Pts',(-16.0877160563436,17.8864931203842,
9.95149979454787));
#255267=CARTESIAN_POINT('Ctrl Pts',(-16.1104289196609,17.8669339345242,
9.92934474141562));
#255268=CARTESIAN_POINT('Ctrl Pts',(-16.1329323170919,17.8474829451941,
9.90674733484116));
#255269=CARTESIAN_POINT('Ctrl Pts',(-16.1552262019036,17.8281434811078,
9.88370236804916));
#255270=CARTESIAN_POINT('Ctrl Pts',(-16.1615299505136,17.8226751151913,
9.8771862458654));
#255271=CARTESIAN_POINT('Ctrl Pts',(-16.1678156872824,17.8172167597016,
9.87063535460969));
#255272=CARTESIAN_POINT('Ctrl Pts',(-16.1740834525271,17.8117684604769,
9.86404959319584));
#255273=CARTESIAN_POINT('Ctrl Pts',(-16.2508651422501,17.7450254341737,
9.78337237097538));
#255274=CARTESIAN_POINT('Ctrl Pts',(-16.3235595022816,17.6810084171605,
9.69868566189507));
#255275=CARTESIAN_POINT('Ctrl Pts',(-16.3923197548272,17.619800261649,9.60987333960111));
#255276=CARTESIAN_POINT('Ctrl Pts',(-16.4575130588385,17.5617672884922,
9.52566817000225));
#255277=CARTESIAN_POINT('Ctrl Pts',(-16.5191695610373,17.5062592768249,
9.43775415415709));
#255278=CARTESIAN_POINT('Ctrl Pts',(-16.5773951324771,17.4533642909874,
9.34600136511198));
#255279=CARTESIAN_POINT('Ctrl Pts',(-16.5831115330584,17.44817123027,9.33699336942091));
#255280=CARTESIAN_POINT('Ctrl Pts',(-16.5887943380229,17.443003831221,9.32794899920799));
#255281=CARTESIAN_POINT('Ctrl Pts',(-16.5944436089083,17.4378622136939,
9.31886818495126));
#255282=CARTESIAN_POINT('Ctrl Pts',(-16.6562720909536,17.381589747139,9.21948315410199));
#255283=CARTESIAN_POINT('Ctrl Pts',(-16.7140551816204,17.3284250345616,
9.11570360594411));
#255284=CARTESIAN_POINT('Ctrl Pts',(-16.7676667563978,17.2786875350081,
9.00721611599049));
#255285=CARTESIAN_POINT('Ctrl Pts',(-16.8159715694267,17.2338733204205,
8.90946730074031));
#255286=CARTESIAN_POINT('Ctrl Pts',(-16.8611414636928,17.1916026208084,
8.80718551463963));
#255287=CARTESIAN_POINT('Ctrl Pts',(-16.9020579114994,17.1530714527932,
8.70248744102611));
#255288=CARTESIAN_POINT('Ctrl Pts',(-16.9064820294084,17.1489052448351,
8.69116689275422));
#255289=CARTESIAN_POINT('Ctrl Pts',(-16.9108559846197,17.1447831667698,
8.67981931166821));
#255290=CARTESIAN_POINT('Ctrl Pts',(-16.9151783828002,17.1407067143161,
8.66844739887987));
#255291=CARTESIAN_POINT('Ctrl Pts',(-16.9713768750589,17.0877059327845,
8.52059328500437));
#255292=CARTESIAN_POINT('Ctrl Pts',(-17.0190210847698,17.0422997960484,
8.36892561991422));
#255293=CARTESIAN_POINT('Ctrl Pts',(-17.0581595951054,17.0047868193253,
8.21329562139045));
#255294=CARTESIAN_POINT('Ctrl Pts',(-17.0775734257134,16.9861793002997,
8.13609865086302));
#255295=CARTESIAN_POINT('Ctrl Pts',(-17.0948939304594,16.9695143592279,
8.05792650093366));
#255296=CARTESIAN_POINT('Ctrl Pts',(-17.1101238253913,16.954831579325,7.97875939297147));
#255297=CARTESIAN_POINT('Ctrl Pts',(-17.112531042125,16.9525108388579,7.96624634623683));
#255298=CARTESIAN_POINT('Ctrl Pts',(-17.114886086847,16.9502395633617,7.95370777871051));
#255299=CARTESIAN_POINT('Ctrl Pts',(-17.1171889130511,16.948017964646,7.94114379468992));
#255300=CARTESIAN_POINT('Ctrl Pts',(-17.138007628011,16.9279335873124,7.8275590171555));
#255301=CARTESIAN_POINT('Ctrl Pts',(-17.1544538066806,16.9120118901643,
7.71132333920868));
#255302=CARTESIAN_POINT('Ctrl Pts',(-17.1663284836229,16.900494162649,7.59409551979501));
#255303=CARTESIAN_POINT('Ctrl Pts',(-17.1781262397405,16.8890510437402,
7.47762706929601));
#255304=CARTESIAN_POINT('Ctrl Pts',(-17.1854113399732,16.8819552721176,
7.36018127506529));
#255305=CARTESIAN_POINT('Ctrl Pts',(-17.188023624542,16.8794097244481,7.24339275947553));
#255306=CARTESIAN_POINT('Ctrl Pts',(-17.1883261419698,16.8791149355333,
7.22986798436271));
#255307=CARTESIAN_POINT('Ctrl Pts',(-17.1885660330701,16.8788811296279,
7.21635201334425));
#255308=CARTESIAN_POINT('Ctrl Pts',(-17.188743081414,16.8787085899882,7.20284737314482));
#255309=CARTESIAN_POINT('Ctrl Pts',(-17.1889114261255,16.8785445323345,
7.19000661615953));
#255310=CARTESIAN_POINT('Ctrl Pts',(-17.1890232455679,16.8784355826639,
7.17717531246447));
#255311=CARTESIAN_POINT('Ctrl Pts',(-17.1890783213471,16.8783820158984,
7.16435528259904));
#255312=CARTESIAN_POINT('Ctrl Pts',(-17.1895548377614,16.8779185554915,
7.05343620437093));
#255313=CARTESIAN_POINT('Ctrl Pts',(-17.1859303562961,16.8814592841872,
6.94253898675531));
#255314=CARTESIAN_POINT('Ctrl Pts',(-17.1781536809657,16.8890161520276,
6.83188454262971));
#255315=CARTESIAN_POINT('Ctrl Pts',(-17.1704091809429,16.8965417539946,
6.72168792149584));
#255316=CARTESIAN_POINT('Ctrl Pts',(-17.1585467343576,16.9080504436295,
6.61173157994896));
#255317=CARTESIAN_POINT('Ctrl Pts',(-17.1424795683238,16.9235886664323,
6.50224582823178));
#255318=CARTESIAN_POINT('Ctrl Pts',(-17.1387183842612,16.9272260294771,
6.47661616438369));
#255319=CARTESIAN_POINT('Ctrl Pts',(-17.1347266313098,16.9310843519475,
6.45101235868352));
#255320=CARTESIAN_POINT('Ctrl Pts',(-17.1305029111666,16.9351644956725,
6.42543750597621));
#255321=CARTESIAN_POINT('Ctrl Pts',(-17.1284359506402,16.9371611942547,
6.41292194878492));
#255322=CARTESIAN_POINT('Ctrl Pts',(-17.1263146810563,16.9392098142518,
6.40042025921986));
#255323=CARTESIAN_POINT('Ctrl Pts',(-17.1241391221294,16.9413102810922,
6.38793269146462));
#255324=CARTESIAN_POINT('Ctrl Pts',(-17.1066127924145,16.958231668027,6.28733269065093));
#255325=CARTESIAN_POINT('Ctrl Pts',(-17.0858224225778,16.9782631960713,
6.18877422222203));
#255326=CARTESIAN_POINT('Ctrl Pts',(-17.0618398587167,17.0012582298881,
6.09205704503765));
#255327=CARTESIAN_POINT('Ctrl Pts',(-17.0373715578279,17.0247189995388,
5.99338098162059));
#255328=CARTESIAN_POINT('Ctrl Pts',(-17.0095804587421,17.0512646618646,
5.89662157968064));
#255329=CARTESIAN_POINT('Ctrl Pts',(-16.9785060226587,17.0807750083882,
5.80158441372115));
#255330=CARTESIAN_POINT('Ctrl Pts',(-16.9661197245719,17.092537858974,5.76370251415139));
#255331=CARTESIAN_POINT('Ctrl Pts',(-16.9532113557661,17.1047721255942,
5.72609444565981));
#255332=CARTESIAN_POINT('Ctrl Pts',(-16.9397818248997,17.1174716506605,
5.6887486622471));
#255333=CARTESIAN_POINT('Ctrl Pts',(-16.9356168556482,17.121410219471,5.67716642299114));
#255334=CARTESIAN_POINT('Ctrl Pts',(-16.9314019477989,17.1253933596829,
5.66561033636689));
#255335=CARTESIAN_POINT('Ctrl Pts',(-16.9271372597188,17.1294207635248,
5.65408040919618));
#255336=CARTESIAN_POINT('Ctrl Pts',(-16.8849090113169,17.1692994619575,
5.539912943842));
#255337=CARTESIAN_POINT('Ctrl Pts',(-16.8376723596237,17.2136225442865,
5.42847580896993));
#255338=CARTESIAN_POINT('Ctrl Pts',(-16.7860772504201,17.261586812741,5.32090459576852));
#255339=CARTESIAN_POINT('Ctrl Pts',(-16.737489050022,17.3067557739775,5.2196025199561));
#255340=CARTESIAN_POINT('Ctrl Pts',(-16.6850364443117,17.3551529347473,
5.12172961808997));
#255341=CARTESIAN_POINT('Ctrl Pts',(-16.6292842323081,17.4060913043888,
5.02820197691911));
#255342=CARTESIAN_POINT('Ctrl Pts',(-16.6229547565011,17.41187427096,5.01758390597991));
#255343=CARTESIAN_POINT('Ctrl Pts',(-16.6165817815194,17.4176908840729,
5.00701976506134));
#255344=CARTESIAN_POINT('Ctrl Pts',(-16.6101660103269,17.4235402498626,
4.99651080218192));
#255345=CARTESIAN_POINT('Ctrl Pts',(-16.5087856316108,17.5159704349828,
4.83045085324294));
#255346=CARTESIAN_POINT('Ctrl Pts',(-16.3950821276691,17.6180612096307,
4.67530340259672));
#255347=CARTESIAN_POINT('Ctrl Pts',(-16.2714771864399,17.7266559588051,
4.53351105477572));
#255348=CARTESIAN_POINT('Ctrl Pts',(-16.253449482316,17.7424944357144,4.51283072866463));
#255349=CARTESIAN_POINT('Ctrl Pts',(-16.2352111541216,17.7584712537625,
4.49243458267632));
#255350=CARTESIAN_POINT('Ctrl Pts',(-16.2167697193229,17.7745766030531,
4.47233028413479));
#255351=CARTESIAN_POINT('Ctrl Pts',(-16.207942914693,17.7822852641869,4.46270756673866));
#255352=CARTESIAN_POINT('Ctrl Pts',(-16.1990711423229,17.7900220060872,
4.45315338670801));
#255353=CARTESIAN_POINT('Ctrl Pts',(-16.1901552252975,17.7977857658658,
4.44366838028457));
#255354=CARTESIAN_POINT('Ctrl Pts',(-16.1074958325483,17.869763518342,4.35573296444872));
#255355=CARTESIAN_POINT('Ctrl Pts',(-16.0215536498349,17.943630966915,4.27385599504714));
#255356=CARTESIAN_POINT('Ctrl Pts',(-15.9323319429074,18.0191860765592,
4.19761850042014));
#255357=CARTESIAN_POINT('Ctrl Pts',(-15.8644890664486,18.0766370730257,
4.13964862842799));
#255358=CARTESIAN_POINT('Ctrl Pts',(-15.7947494146827,18.135064388342,4.08494021104798));
#255359=CARTESIAN_POINT('Ctrl Pts',(-15.723102380023,18.1943876732973,4.03332274992279));
#255360=CARTESIAN_POINT('Ctrl Pts',(-15.7115759880242,18.2039314519101,
4.02501866457248));
#255361=CARTESIAN_POINT('Ctrl Pts',(-15.6999987989662,18.2134995993461,
4.01679513383157));
#255362=CARTESIAN_POINT('Ctrl Pts',(-15.6883712643786,18.2230913555555,
4.00865185216612));
#255363=CARTESIAN_POINT('Ctrl Pts',(-15.6112089267823,18.286743914504,3.95461162168794));
#255364=CARTESIAN_POINT('Ctrl Pts',(-15.5316996955693,18.3515221290936,
3.90410673447006));
#255365=CARTESIAN_POINT('Ctrl Pts',(-15.4505072789754,18.4168152113747,
3.85764089115185));
#255366=CARTESIAN_POINT('Ctrl Pts',(-15.3570800382223,18.4919472590916,
3.80417314486959));
#255367=CARTESIAN_POINT('Ctrl Pts',(-15.2613824082525,18.567795111355,3.75603490975768));
#255368=CARTESIAN_POINT('Ctrl Pts',(-15.1643051744783,18.6435329268074,
3.71390666229224));
#255369=CARTESIAN_POINT('Ctrl Pts',(-15.1497238134057,18.6549090279902,
3.70757884305219));
#255370=CARTESIAN_POINT('Ctrl Pts',(-15.1351044350408,18.6662880355249,
3.70138406360982));
#255371=CARTESIAN_POINT('Ctrl Pts',(-15.1204508110171,18.6776665066587,
3.6953252916579));
#255372=CARTESIAN_POINT('Ctrl Pts',(-15.0466119689984,18.7350020252378,
3.66479545792803));
#255373=CARTESIAN_POINT('Ctrl Pts',(-14.9715847336707,18.7925844778665,
3.63790628807178));
#255374=CARTESIAN_POINT('Ctrl Pts',(-14.8955389974668,18.850243710665,3.61444241436558));
#255375=CARTESIAN_POINT('Ctrl Pts',(-14.8862021696002,18.8573230599939,
3.61156154081744));
#255376=CARTESIAN_POINT('Ctrl Pts',(-14.8768500051696,18.8644035658363,
3.60873224080256));
#255377=CARTESIAN_POINT('Ctrl Pts',(-14.8674828327263,18.8714849128274,
3.60595406522094));
#255378=CARTESIAN_POINT('Ctrl Pts',(-14.8170824851434,18.9095863091523,
3.5910060095716));
#255379=CARTESIAN_POINT('Ctrl Pts',(-14.7662248862188,18.9477292923394,
3.5775346326125));
#255380=CARTESIAN_POINT('Ctrl Pts',(-14.7149163547872,18.9858979032675,
3.56546129036425));
#255381=CARTESIAN_POINT('Ctrl Pts',(-14.6636078233556,19.0240665141956,
3.553387948116));
#255382=CARTESIAN_POINT('Ctrl Pts',(-14.6118481173206,19.0622609539402,
3.54271251301474));
#255383=CARTESIAN_POINT('Ctrl Pts',(-14.5596383529708,19.1004687887914,
3.53335848927035));
#255384=CARTESIAN_POINT('Ctrl Pts',(-14.5416877211262,19.1136053119214,
3.53014241199836));
#255385=CARTESIAN_POINT('Ctrl Pts',(-14.5236924153734,19.1267371795996,
3.52709012756421));
#255386=CARTESIAN_POINT('Ctrl Pts',(-14.5056483071691,19.1398669996658,
3.52419299510208));
#255387=CARTESIAN_POINT('Ctrl Pts',(-14.497451594287,19.145831349029,3.52287694430561));
#255388=CARTESIAN_POINT('Ctrl Pts',(-14.4892467130515,19.1517937663388,
3.52158881738359));
#255389=CARTESIAN_POINT('Ctrl Pts',(-14.481033560581,19.1577543329739,3.52032696838072));
#255390=CARTESIAN_POINT('Ctrl Pts',(-14.3479901718679,19.2543084864039,
3.49988650194737));
#255391=CARTESIAN_POINT('Ctrl Pts',(-14.2127350516973,19.3504100386997,
3.48633105668273));
#255392=CARTESIAN_POINT('Ctrl Pts',(-14.0764282125282,19.4452157785972,
3.47474932074532));
#255393=CARTESIAN_POINT('Ctrl Pts',(-14.0241661934151,19.4815656743233,
3.47030871520702));
#255394=CARTESIAN_POINT('Ctrl Pts',(-13.9717495345676,19.5177247122832,
3.46615848260082));
#255395=CARTESIAN_POINT('Ctrl Pts',(-13.9192445651288,19.553643264269,3.46201999984519));
#255396=CARTESIAN_POINT('Origin',(0.,-0.795020000000708,3.46202));
#255397=CARTESIAN_POINT('Origin',(-29.5044850830449,-10.3200200000006,10.95502));
#255398=CARTESIAN_POINT('Origin',(28.463875,-1.49113384969471,13.49502));
#255399=CARTESIAN_POINT('',(31.003875,-1.49113384969471,10.95502));
#255400=CARTESIAN_POINT('',(31.003875,-1.49113384969471,13.49502));
#255401=CARTESIAN_POINT('',(28.7611921665843,-4.01367274978214,10.95502));
#255402=CARTESIAN_POINT('Origin',(28.463875,-1.49113384969471,10.95502));
#255403=CARTESIAN_POINT('',(28.7611921665843,-4.01367274978214,13.49502));
#255404=CARTESIAN_POINT('Origin',(31.003875,0.880590083044297,13.49502));
#255405=CARTESIAN_POINT('',(31.003875,-0.795020000000708,10.95502));
#255406=CARTESIAN_POINT('Origin',(28.463875,-1.49113384969471,10.95502));
#255407=CARTESIAN_POINT('Origin',(28.463875,-1.4911338496947,10.95502));
#255408=CARTESIAN_POINT('Origin',(28.463875,-1.49113384969471,10.95502));
#255409=CARTESIAN_POINT('Origin',(29.504485083045,-10.3200200000007,13.49502));
#255410=CARTESIAN_POINT('Origin',(29.504485083045,-10.3200200000007,10.95502));
#255411=CARTESIAN_POINT('Ctrl Pts',(6.50589153022323,-21.1477152839816,
10.6113125020621));
#255412=CARTESIAN_POINT('Ctrl Pts',(6.50589153022323,-21.1477152839816,
10.6113125020621));
#255413=CARTESIAN_POINT('Ctrl Pts',(6.50589153022323,-21.1477152839816,
10.6113125020621));
#255414=CARTESIAN_POINT('Ctrl Pts',(6.56241338571924,-21.2602157280693,
10.6113125020621));
#255415=CARTESIAN_POINT('Ctrl Pts',(6.55394239987301,-21.264036979107,10.6113124548745));
#255416=CARTESIAN_POINT('Ctrl Pts',(6.54547216761979,-21.2678568057281,
10.6113124076936));
#255417=CARTESIAN_POINT('Ctrl Pts',(6.61923876518105,-21.3733203081505,
10.6113138232115));
#255418=CARTESIAN_POINT('Ctrl Pts',(6.60278347528345,-21.3801910790458,
10.6112956831255));
#255419=CARTESIAN_POINT('Ctrl Pts',(6.58632808145447,-21.387061608922,10.6113095977405));
#255420=CARTESIAN_POINT('Ctrl Pts',(6.73266278311058,-21.5990781602425,
10.6113138232115));
#255421=CARTESIAN_POINT('Ctrl Pts',(6.69992276247377,-21.6126442141951,
10.611229663436));
#255422=CARTESIAN_POINT('Ctrl Pts',(6.66718262805545,-21.626210059295,10.611302638408));
#255423=CARTESIAN_POINT('Ctrl Pts',(6.78936938774955,-21.7119463295809,
10.6113138232115));
#255424=CARTESIAN_POINT('Ctrl Pts',(6.74850428304419,-21.7288695605142,
10.6111803059496));
#255425=CARTESIAN_POINT('Ctrl Pts',(6.70763895688431,-21.7457923766377,
10.611297397274));
#255426=CARTESIAN_POINT('Ctrl Pts',(6.95949079825139,-22.0505540154205,
10.6113138232115));
#255427=CARTESIAN_POINT('Ctrl Pts',(6.8943360957187,-22.0775214801359,10.6109838958521));
#255428=CARTESIAN_POINT('Ctrl Pts',(6.82918051984835,-22.1044872772996,
10.6112760290893));
#255429=CARTESIAN_POINT('Ctrl Pts',(7.07290424956406,-22.2762908358404,
10.6113138232115));
#255430=CARTESIAN_POINT('Ctrl Pts',(6.99166522862236,-22.3099272404196,
10.6107885452283));
#255431=CARTESIAN_POINT('Ctrl Pts',(6.91042449742609,-22.3435603840386,
10.6112542538689));
#255432=CARTESIAN_POINT('Ctrl Pts',(7.41315126368579,-22.9535145534535,
10.6113138232115));
#255433=CARTESIAN_POINT('Ctrl Pts',(7.28400915989974,-23.007047520389,10.6100154033835));
#255434=CARTESIAN_POINT('Ctrl Pts',(7.15486019513047,-23.0605674077781,
10.6111634540118));
#255435=CARTESIAN_POINT('Ctrl Pts',(7.63998989230201,-23.4050115335671,
10.6113138232115));
#255436=CARTESIAN_POINT('Ctrl Pts',(7.47937628567795,-23.4716659405152,
10.6092504904128));
#255437=CARTESIAN_POINT('Ctrl Pts',(7.31874939830099,-23.5382955173218,
10.6110689160995));
#255438=CARTESIAN_POINT('Ctrl Pts',(7.86683816160243,-23.8565277023927,
10.6113138232115));
#255439=CARTESIAN_POINT('Ctrl Pts',(7.67522246622886,-23.9361259524996,
10.6082529351155));
#255440=CARTESIAN_POINT('Ctrl Pts',(7.48360424478727,-24.0157318521866,
10.6109330687114));
#255441=CARTESIAN_POINT('Origin',(5.56240187678202,-17.6324131507801,21.7471519844144));
#255442=CARTESIAN_POINT('Ctrl Pts',(13.7889881478072,-20.8760081607282,
10.5198392825347));
#255443=CARTESIAN_POINT('Ctrl Pts',(13.9078511891528,-20.8046202151225,
10.5171483682312));
#255444=CARTESIAN_POINT('Ctrl Pts',(14.0267164680694,-20.7332403019529,
10.5199511988458));
#255445=CARTESIAN_POINT('Ctrl Pts',(13.6476235726838,-20.5946377470881,
10.5198392825347));
#255446=CARTESIAN_POINT('Ctrl Pts',(13.7505286844409,-20.5323072276321,
10.5179741884577));
#255447=CARTESIAN_POINT('Ctrl Pts',(13.8534092539891,-20.4699509915397,
10.5201487803989));
#255448=CARTESIAN_POINT('Ctrl Pts',(13.5062429696246,-20.3132354316267,
10.5198392825347));
#255449=CARTESIAN_POINT('Ctrl Pts',(13.592846298812,-20.2601610779916,10.5186550570292));
#255450=CARTESIAN_POINT('Ctrl Pts',(13.6794345339773,-20.2070747212299,
10.5203041668899));
#255451=CARTESIAN_POINT('Ctrl Pts',(13.2945567655936,-19.8918976619734,
10.5198392825347));
#255452=CARTESIAN_POINT('Ctrl Pts',(13.3548166526717,-19.8532338112662,
10.5194304984392));
#255453=CARTESIAN_POINT('Ctrl Pts',(13.4150689774867,-19.8145696160561,
10.5204576669342));
#255454=CARTESIAN_POINT('Ctrl Pts',(13.2240104008192,-19.7514829942947,
10.5198392825347));
#255455=CARTESIAN_POINT('Ctrl Pts',(13.275246807057,-19.7177024687768,10.5196492729846));
#255456=CARTESIAN_POINT('Ctrl Pts',(13.3264767466478,-19.6839223402844,
10.5204978964868));
#255457=CARTESIAN_POINT('Ctrl Pts',(13.1187758046952,-19.5420252725496,
10.5198392825347));
#255458=CARTESIAN_POINT('Ctrl Pts',(13.1546871279365,-19.5159743029144,
10.5198976984485));
#255459=CARTESIAN_POINT('Ctrl Pts',(13.1905944790305,-19.4899249504459,
10.520509101512));
#255460=CARTESIAN_POINT('Ctrl Pts',(13.0837155945835,-19.4722418362617,
10.5198392825347));
#255461=CARTESIAN_POINT('Ctrl Pts',(13.1142748405304,-19.4488259857603,
10.5199686726444));
#255462=CARTESIAN_POINT('Ctrl Pts',(13.1448306933837,-19.4254115632483,
10.5205072375701));
#255463=CARTESIAN_POINT('Ctrl Pts',(13.03208984524,-19.3694865424783,10.5198392825347));
#255464=CARTESIAN_POINT('Ctrl Pts',(13.0529498296349,-19.3503622936422,
10.5200333095685));
#255465=CARTESIAN_POINT('Ctrl Pts',(13.0738076085466,-19.3312392440219,
10.5204525832832));
#255466=CARTESIAN_POINT('Ctrl Pts',(13.0148990639818,-19.3352702104926,
10.5198392825347));
#255467=CARTESIAN_POINT('Ctrl Pts',(13.0322694552229,-19.3176336407727,
10.5200491888913));
#255468=CARTESIAN_POINT('Ctrl Pts',(13.0496380082332,-19.2999980743987,
10.5204278528876));
#255469=CARTESIAN_POINT('Ctrl Pts',(12.9907187106444,-19.2871419151639,
10.5198392825347));
#255470=CARTESIAN_POINT('Ctrl Pts',(13.0014832631622,-19.2719815190058,
10.5200385028455));
#255471=CARTESIAN_POINT('Ctrl Pts',(13.0122465923988,-19.2568218391035,
10.5203349198992));
#255472=CARTESIAN_POINT('Ctrl Pts',(12.9828249283274,-19.2714302222324,
10.5198392825347));
#255473=CARTESIAN_POINT('Ctrl Pts',(12.9911448890349,-19.2571430930746,
10.5200295864888));
#255474=CARTESIAN_POINT('Ctrl Pts',(12.9994638331305,-19.2428565646026,
10.5202951295816));
#255475=CARTESIAN_POINT('Ctrl Pts',(12.9695619880445,-19.2450318194483,
10.5198392825347));
#255476=CARTESIAN_POINT('Ctrl Pts',(12.9718518292844,-19.2326501072716,
10.5199749524779));
#255477=CARTESIAN_POINT('Ctrl Pts',(12.9741409774637,-19.2202687927227,
10.5201530668102));
#255478=CARTESIAN_POINT('Ctrl Pts',(12.9643865451142,-19.2347306777153,
10.5198392825351));
#255479=CARTESIAN_POINT('Ctrl Pts',(12.9630229095259,-19.2237722777793,
10.5199226642498));
#255480=CARTESIAN_POINT('Ctrl Pts',(12.9615731216156,-19.2124426377836,
10.520041069754));
#255481=CARTESIAN_POINT('Ctrl Pts',(12.9645629599033,-19.2350818117135,
10.5198392825347));
#255482=CARTESIAN_POINT('Ctrl Pts',(12.9593101769284,-19.2246267332916,
10.5198392824527));
#255483=CARTESIAN_POINT('Ctrl Pts',(12.9540566361269,-19.2141721087805,
10.519878386902));
#255484=CARTESIAN_POINT('Ctrl Pts',(14.0108644224829,-20.7091630641893,
10.519969137094));
#255485=CARTESIAN_POINT('Ctrl Pts',(13.9466950917319,-20.7539872860905,
10.5183960294812));
#255486=CARTESIAN_POINT('Ctrl Pts',(13.8822960384874,-20.7985497974349,
10.5181301507329));
#255487=CARTESIAN_POINT('Ctrl Pts',(13.8176593843751,-20.8426897506026,
10.5191739275028));
#255488=CARTESIAN_POINT('Ctrl Pts',(13.8063895057862,-20.8503858778224,
10.5193559177007));
#255489=CARTESIAN_POINT('Ctrl Pts',(13.795112514597,-20.8580690963918,10.5195777064989));
#255490=CARTESIAN_POINT('Ctrl Pts',(13.7838285086071,-20.8657384746013,
10.5198392825347));
#255491=CARTESIAN_POINT('Origin',(29.504485083045,-10.3200200000007,10.95502));
#255492=CARTESIAN_POINT('Origin',(29.5044850830452,8.72997999999951,10.95502));
#255493=CARTESIAN_POINT('Ctrl Pts',(-12.0628486290601,16.8491589772771,
10.5224263507419));
#255494=CARTESIAN_POINT('Ctrl Pts',(-12.0568230867036,16.8494628520888,
10.5224393468342));
#255495=CARTESIAN_POINT('Ctrl Pts',(-12.0507975600426,16.8497667180952,
10.5224584120037));
#255496=CARTESIAN_POINT('Ctrl Pts',(-12.0749343632273,16.8736252721834,
10.5224360283532));
#255497=CARTESIAN_POINT('Ctrl Pts',(-12.0691744032355,16.8748981689052,
10.5224443445264));
#255498=CARTESIAN_POINT('Ctrl Pts',(-12.0634141850235,16.8761708420427,
10.5224584120037));
#255499=CARTESIAN_POINT('Ctrl Pts',(-12.0909089917302,16.9007595433073,
10.522436799416));
#255500=CARTESIAN_POINT('Ctrl Pts',(-12.0841495984193,16.9030897433103,
10.5224435797988));
#255501=CARTESIAN_POINT('Ctrl Pts',(-12.0773902137344,16.9054199316316,
10.5224584120036));
#255502=CARTESIAN_POINT('Ctrl Pts',(-12.1234422075484,16.9536736432535,
10.5224382180808));
#255503=CARTESIAN_POINT('Ctrl Pts',(-12.1140557178115,16.9580916232249,
10.5224395829531));
#255504=CARTESIAN_POINT('Ctrl Pts',(-12.1046692407626,16.9625095900709,
10.5224584120036));
#255505=CARTESIAN_POINT('Ctrl Pts',(-12.140285670741,16.9801071098564,10.5224379592403));
#255506=CARTESIAN_POINT('Ctrl Pts',(-12.1292917858849,16.9855694310412,
10.5224359481802));
#255507=CARTESIAN_POINT('Ctrl Pts',(-12.1182979140626,16.9910317328468,
10.5224584120037));
#255508=CARTESIAN_POINT('Ctrl Pts',(-12.1910894547667,17.0594014907126,
10.5224367010282));
#255509=CARTESIAN_POINT('Ctrl Pts',(-12.1751340464109,17.0679943186529,
10.5224214594438));
#255510=CARTESIAN_POINT('Ctrl Pts',(-12.1591786452994,17.0765870930381,
10.5224584120037));
#255511=CARTESIAN_POINT('Ctrl Pts',(-12.2254342915541,17.1122517216174,
10.5224348696509));
#255512=CARTESIAN_POINT('Ctrl Pts',(-12.2059288162217,17.1229283550379,
10.5224068461705));
#255513=CARTESIAN_POINT('Ctrl Pts',(-12.1864233365356,17.1336048933926,
10.5224584120036));
#255514=CARTESIAN_POINT('Ctrl Pts',(-12.3285038480843,17.2708280662635,
10.5224275554071));
#255515=CARTESIAN_POINT('Ctrl Pts',(-12.2983299819446,17.2877418988444,
10.5223489363192));
#255516=CARTESIAN_POINT('Ctrl Pts',(-12.2681560226516,17.3046553904969,
10.5224584120036));
#255517=CARTESIAN_POINT('Ctrl Pts',(-12.3974240586797,17.3765246888894,
10.5224200160473));
#255518=CARTESIAN_POINT('Ctrl Pts',(-12.3600196777354,17.3975764342501,
10.5222914307859));
#255519=CARTESIAN_POINT('Ctrl Pts',(-12.3226150817434,17.4186275303125,
10.5224584120037));
#255520=CARTESIAN_POINT('Ctrl Pts',(-12.6040212463864,17.6937264109952,
10.5223893330673));
#255521=CARTESIAN_POINT('Ctrl Pts',(-12.5450057387029,17.7271332728634,
10.5220635801959));
#255522=CARTESIAN_POINT('Ctrl Pts',(-12.4859892275308,17.760537605448,10.5224584120037));
#255523=CARTESIAN_POINT('Ctrl Pts',(-12.741661781294,17.9053213631979,10.5223580362063));
#255524=CARTESIAN_POINT('Ctrl Pts',(-12.668277193568,17.9468865580523,10.5218378342966));
#255525=CARTESIAN_POINT('Ctrl Pts',(-12.5948906171684,17.9884468755098,
10.5224584120037));
#255526=CARTESIAN_POINT('Ctrl Pts',(-13.1538892428057,18.5405960744082,
10.5222281401159));
#255527=CARTESIAN_POINT('Ctrl Pts',(-13.0377496276145,18.6064024365096,
10.5209477778903));
#255528=CARTESIAN_POINT('Ctrl Pts',(-12.9216017890668,18.6721893415712,
10.5224584120036));
#255529=CARTESIAN_POINT('Ctrl Pts',(-13.42785023729,18.9647507309718,10.5220934300262));
#255530=CARTESIAN_POINT('Ctrl Pts',(-13.2836373424446,19.0464027915606,
10.5200706388244));
#255531=CARTESIAN_POINT('Ctrl Pts',(-13.1394095163695,19.1280182369487,
10.5224584120037));
#255532=CARTESIAN_POINT('Ctrl Pts',(-13.7008695300757,19.3895630468715,
10.5219019550835));
#255533=CARTESIAN_POINT('Ctrl Pts',(-13.5290431947591,19.4867159173161,
10.5189329798972));
#255534=CARTESIAN_POINT('Ctrl Pts',(-13.3572287661096,19.5838712465263,
10.5224584120036));
#255535=CARTESIAN_POINT('Origin',(-10.9549929572976,15.5854438346431,20.3911397558443));
#255536=CARTESIAN_POINT('Origin',(-1.74537139033337,16.4626657830988,1.9717026367093));
#255537=CARTESIAN_POINT('Origin',(2.77068974756863,-6.05387487041612,4.90498262822034));
#255538=CARTESIAN_POINT('Origin',(-29.504485083045,8.72997999999929,13.49502));
#255539=CARTESIAN_POINT('',(-28.7611921665843,2.42363274978072,10.95502));
#255540=CARTESIAN_POINT('',(-28.7611921665843,2.42363274978072,13.49502));
#255541=CARTESIAN_POINT('Origin',(-29.504485083045,8.72997999999929,10.95502));
#255542=CARTESIAN_POINT('Ctrl Pts',(-6.05092209540138,19.6975646855315,
10.6113004809016));
#255543=CARTESIAN_POINT('Ctrl Pts',(-6.05092209540138,19.6975646855315,
10.6113004809016));
#255544=CARTESIAN_POINT('Ctrl Pts',(-6.05092209540138,19.6975646855315,
10.6113004809016));
#255545=CARTESIAN_POINT('Ctrl Pts',(-6.10524998629497,19.8112623126243,
10.6113004809016));
#255546=CARTESIAN_POINT('Ctrl Pts',(-6.09659004829409,19.8149000993156,
10.6113004275238));
#255547=CARTESIAN_POINT('Ctrl Pts',(-6.08793230220233,19.818529994071,10.6113003741765));
#255548=CARTESIAN_POINT('Ctrl Pts',(-6.15981499586219,19.925456189427,10.6113017967933));
#255549=CARTESIAN_POINT('Ctrl Pts',(-6.14310559749514,19.9320279360095,
10.6112792047602));
#255550=CARTESIAN_POINT('Ctrl Pts',(-6.12639604374161,19.9385992972879,
10.611297285859));
#255551=CARTESIAN_POINT('Ctrl Pts',(-6.26876671364717,20.1534707864399,
10.6113017967933));
#255552=CARTESIAN_POINT('Ctrl Pts',(-6.23554347752258,20.166456814205,10.6111959207215));
#255553=CARTESIAN_POINT('Ctrl Pts',(-6.20232007186087,20.1794425065362,
10.6112890203339));
#255554=CARTESIAN_POINT('Ctrl Pts',(-6.32323858516487,20.2674697401521,
10.6113017967934));
#255555=CARTESIAN_POINT('Ctrl Pts',(-6.28178076972958,20.2836686811543,
10.6111336484068));
#255556=CARTESIAN_POINT('Ctrl Pts',(-6.24032262361648,20.2998669582205,
10.6112827744543));
#255557=CARTESIAN_POINT('Ctrl Pts',(-6.48665606725978,20.6094705096877,
10.6113017967934));
#255558=CARTESIAN_POINT('Ctrl Pts',(-6.42059769206011,20.6352777787809,
10.6108861530321));
#255559=CARTESIAN_POINT('Ctrl Pts',(-6.35453800929155,20.6610823804673,
10.611257152911));
#255560=CARTESIAN_POINT('Ctrl Pts',(-6.59560125459382,20.8374714397464,
10.6113017967934));
#255561=CARTESIAN_POINT('Ctrl Pts',(-6.51327420337867,20.8696515024376,
10.6106402350638));
#255562=CARTESIAN_POINT('Ctrl Pts',(-6.4309445949167,20.9018263736367,10.6112308879744));
#255563=CARTESIAN_POINT('Ctrl Pts',(-6.959102458138,21.5982082332986,10.6113017967934));
#255564=CARTESIAN_POINT('Ctrl Pts',(-6.82296288516299,21.6515189950918,
10.60955995309));
#255565=CARTESIAN_POINT('Ctrl Pts',(-6.68680951251486,21.7048004816607,
10.6111078797995));
#255566=CARTESIAN_POINT('Ctrl Pts',(-7.21366825280931,22.1309645611957,
10.6113017967933));
#255567=CARTESIAN_POINT('Ctrl Pts',(-7.04060398349263,22.1988566051964,
10.6083783837924));
#255568=CARTESIAN_POINT('Ctrl Pts',(-6.86751093057402,22.2666887589709,
10.6109637462248));
#255569=CARTESIAN_POINT('Ctrl Pts',(-7.4682493929527,22.6637530041594,10.6113017967933));
#255570=CARTESIAN_POINT('Ctrl Pts',(-7.25901579817899,22.7459385300054,
10.6068113214749));
#255571=CARTESIAN_POINT('Ctrl Pts',(-7.04977694904838,22.8281391712557,
10.61074490341));
#255572=CARTESIAN_POINT('Origin',(-5.77021188508667,18.0453224824609,20.4814041599777));
#255573=CARTESIAN_POINT('Origin',(-28.463875,-0.0989061503067087,13.49502));
#255574=CARTESIAN_POINT('Origin',(-28.463875,-0.0989061503067087,10.95502));
#255575=CARTESIAN_POINT('Origin',(-29.504485083045,8.72997999999923,10.95502));
#255576=CARTESIAN_POINT('Origin',(-28.463875,-0.0989061503067117,10.95502));
#255577=CARTESIAN_POINT('Origin',(-28.463875,-0.0989061503067093,10.95502));
#255578=CARTESIAN_POINT('Origin',(-28.463875,-0.0989061503067085,10.95502));
#255579=CARTESIAN_POINT('Origin',(28.463875,-0.795020000000708,10.95502));
#255580=CARTESIAN_POINT('Origin',(-28.463875,-0.795020000000708,10.95502));
#255581=CARTESIAN_POINT('Origin',(4.4712721482515,23.1399999233646,13.49502));
#255582=CARTESIAN_POINT('Origin',(4.4712721482515,23.1399999233646,4.05846929395508));
#255583=CARTESIAN_POINT('Ctrl Pts',(2.19132545206172,23.761275430678,7.35922429190025));
#255584=CARTESIAN_POINT('Ctrl Pts',(2.0699792233194,23.7721039809496,7.0791676357168));
#255585=CARTESIAN_POINT('Ctrl Pts',(2.04307524886666,23.4678840599133,7.07972549495989));
#255586=CARTESIAN_POINT('Ctrl Pts',(2.52356943305763,23.7316270379102,7.21591366939851));
#255587=CARTESIAN_POINT('Ctrl Pts',(2.37979363930822,23.7461118593465,6.94547117016997));
#255588=CARTESIAN_POINT('Ctrl Pts',(2.34877575128432,23.4420295897236,6.94626523847361));
#255589=CARTESIAN_POINT('Ctrl Pts',(2.83253489308265,23.6972695347738,7.03565870003308));
#255590=CARTESIAN_POINT('Ctrl Pts',(2.66702003275968,23.7161599203575,6.77763990546387));
#255591=CARTESIAN_POINT('Ctrl Pts',(2.63231898088059,23.4122024473261,6.77871007517006));
#255592=CARTESIAN_POINT('Ctrl Pts',(3.40047350059823,23.6248956539791,6.59521850607506));
#255593=CARTESIAN_POINT('Ctrl Pts',(3.19291626962791,23.6535491714496,6.36981624418903));
#255594=CARTESIAN_POINT('Ctrl Pts',(3.15167564059013,23.3497476333031,6.37124866389404));
#255595=CARTESIAN_POINT('Ctrl Pts',(3.6510373992255,23.5879335591157,6.34072582549775));
#255596=CARTESIAN_POINT('Ctrl Pts',(3.42374431633613,23.6218124275205,6.13505045175065));
#255597=CARTESIAN_POINT('Ctrl Pts',(3.37974973252705,23.3180416550711,6.13666593193647));
#255598=CARTESIAN_POINT('Ctrl Pts',(3.9651211392333,23.5381385152243,5.91240273744129));
#255599=CARTESIAN_POINT('Ctrl Pts',(3.71172292268394,23.5793915436508,5.74256047229204));
#255600=CARTESIAN_POINT('Ctrl Pts',(3.66445154252184,23.2755790673669,5.74408621326304));
#255601=CARTESIAN_POINT('Ctrl Pts',(4.06044208909915,23.522329057405,5.76030993472332));
#255602=CARTESIAN_POINT('Ctrl Pts',(3.79891001009516,23.5659731597522,5.60348221990401));
#255603=CARTESIAN_POINT('Ctrl Pts',(3.75065066610196,23.2621384317587,5.60498540294534));
#255604=CARTESIAN_POINT('Ctrl Pts',(4.22659860517787,23.4940005518731,5.44254236602287));
#255605=CARTESIAN_POINT('Ctrl Pts',(3.95060925843545,23.5420005392656,5.31361405560152));
#255606=CARTESIAN_POINT('Ctrl Pts',(3.90064783573376,23.2381100800934,5.31499444011191));
#255607=CARTESIAN_POINT('Ctrl Pts',(4.29637232158999,23.4816775121984,5.27929349864874));
#255608=CARTESIAN_POINT('Ctrl Pts',(4.01414242407481,23.5316127051274,5.16503713122537));
#255609=CARTESIAN_POINT('Ctrl Pts',(3.96349465466085,23.2276871703016,5.16631104173852));
#255610=CARTESIAN_POINT('Ctrl Pts',(4.4661226656871,23.4512275382539,4.77650490359102));
#255611=CARTESIAN_POINT('Ctrl Pts',(4.1685701963425,23.5059865510337,4.7081296831286));
#255612=CARTESIAN_POINT('Ctrl Pts',(4.11622184641821,23.2019704202107,4.70909866246674));
#255613=CARTESIAN_POINT('Ctrl Pts',(4.52688919810773,23.4396829450175,4.42044821314707));
#255614=CARTESIAN_POINT('Ctrl Pts',(4.22353121218819,23.4963482976755,4.38585694987243));
#255615=CARTESIAN_POINT('Ctrl Pts',(4.17066066745485,23.1922716427639,4.386292837129));
#255616=CARTESIAN_POINT('Ctrl Pts',(4.52724307067481,23.4396168385131,4.05846929395508));
#255617=CARTESIAN_POINT('Ctrl Pts',(4.22385197808865,23.4962929599986,4.05816614318374));
#255618=CARTESIAN_POINT('Ctrl Pts',(4.17097809455651,23.1922160254352,4.05816993800001));
#255619=CARTESIAN_POINT('Origin',(2.16423372721975,23.4576818232929,7.35922429190025));
#255620=CARTESIAN_POINT('Ctrl Pts',(-5.20124575968546,23.3039549795078,
10.5533827171045));
#255621=CARTESIAN_POINT('Ctrl Pts',(-5.32032878156512,23.2782534688366,
10.2733246145395));
#255622=CARTESIAN_POINT('Ctrl Pts',(-5.25565962881124,22.979771536268,10.2738824453766));
#255623=CARTESIAN_POINT('Ctrl Pts',(-2.77941652855172,23.8266547636201,
9.48895607433975));
#255624=CARTESIAN_POINT('Ctrl Pts',(-2.90108127318362,23.8129205806682,
9.20889767419022));
#255625=CARTESIAN_POINT('Ctrl Pts',(-2.86640984820882,23.5079396952637,
9.20945605092635));
#255626=CARTESIAN_POINT('Ctrl Pts',(-0.278197712768044,23.9816477983585,
8.42439600489949));
#255627=CARTESIAN_POINT('Ctrl Pts',(-0.400628846609607,23.9802731296066,
8.14433759027358));
#255628=CARTESIAN_POINT('Ctrl Pts',(-0.396937032221437,23.6733474062645,
8.1448947107535));
#255629=CARTESIAN_POINT('Ctrl Pts',(2.19132545205106,23.7612754306789,7.35922429187532));
#255630=CARTESIAN_POINT('Ctrl Pts',(2.06998295540183,23.7721036479104,7.07916604640578));
#255631=CARTESIAN_POINT('Ctrl Pts',(2.04307896201256,23.46788376591,7.07972387463592));
#255632=CARTESIAN_POINT('Origin',(-5.09409460815435,23.0152226169656,10.5343187577248));
#255633=CARTESIAN_POINT('Ctrl Pts',(-7.0534761737156,22.8283164786268,10.9155222978643));
#255634=CARTESIAN_POINT('Ctrl Pts',(-7.04894039396956,22.8296707756541,
10.6107579187198));
#255635=CARTESIAN_POINT('Ctrl Pts',(-6.96173677375042,22.5376104003324,
10.6107590573844));
#255636=CARTESIAN_POINT('Ctrl Pts',(-6.72915014677414,22.9251540233833,
10.9207145345957));
#255637=CARTESIAN_POINT('Ctrl Pts',(-6.74511039574511,22.9203207755189,
10.6156256961758));
#255638=CARTESIAN_POINT('Ctrl Pts',(-6.66191486403698,22.6270720883563,
10.6156188245022));
#255639=CARTESIAN_POINT('Ctrl Pts',(-6.40881638835824,23.0135323760155,
10.8910990217542));
#255640=CARTESIAN_POINT('Ctrl Pts',(-6.44501264814474,23.0035015700619,
10.5878273961702));
#255641=CARTESIAN_POINT('Ctrl Pts',(-6.36581804851151,22.70910067814,10.5878790501354));
#255642=CARTESIAN_POINT('Ctrl Pts',(-5.77625085234346,23.1748573428644,
10.7650055205558));
#255643=CARTESIAN_POINT('Ctrl Pts',(-5.85338477964564,23.1559854959367,
10.4697146024709));
#255644=CARTESIAN_POINT('Ctrl Pts',(-5.78190846517979,22.8594083993819,
10.4699595523581));
#255645=CARTESIAN_POINT('Ctrl Pts',(-5.4631380168694,23.2479651429205,10.6681544276243));
#255646=CARTESIAN_POINT('Ctrl Pts',(-5.56094259122325,23.2254661371405,
10.3790051686185));
#255647=CARTESIAN_POINT('Ctrl Pts',(-5.49329475353849,22.9278397309373,
10.3794286742552));
#255648=CARTESIAN_POINT('Ctrl Pts',(-5.15786216001873,23.3132775436641,
10.5343186730325));
#255649=CARTESIAN_POINT('Ctrl Pts',(-5.27677726562705,23.2878361900238,
10.2541678539057));
#255650=CARTESIAN_POINT('Ctrl Pts',(-5.2126471751816,22.9892401943797,10.2547238746359));
#255651=CARTESIAN_POINT('Origin',(-6.96627286235994,22.5362571995607,10.9155222978643));
#255652=CARTESIAN_POINT('Ctrl Pts',(-6.96173677375043,22.5376104003324,
10.6107590573844));
#255653=CARTESIAN_POINT('Ctrl Pts',(-7.04894039396957,22.8296707756541,
10.6107579187198));
#255654=CARTESIAN_POINT('Ctrl Pts',(-7.05347617371561,22.8283164786268,
10.9155222978643));
#255655=CARTESIAN_POINT('Ctrl Pts',(-7.09338353673806,22.4979973833254,
10.6086237416349));
#255656=CARTESIAN_POINT('Ctrl Pts',(-7.18235094414983,22.7898641417226,
10.6083022712585));
#255657=CARTESIAN_POINT('Ctrl Pts',(-7.18349122226803,22.7894964733316,
10.9134408450996));
#255658=CARTESIAN_POINT('Ctrl Pts',(-7.22465813664248,22.4573410257713,
10.6088361698217));
#255659=CARTESIAN_POINT('Ctrl Pts',(-7.31528949552336,22.7489689185958,
10.6082539230096));
#255660=CARTESIAN_POINT('Ctrl Pts',(-7.31312857893646,22.7496202897579,
10.9136475384751));
#255661=CARTESIAN_POINT('Ctrl Pts',(-7.355561153999,22.4156437701807,10.6114003250761));
#255662=CARTESIAN_POINT('Ctrl Pts',(-7.44782405942097,22.7069693157847,
10.6106120814413));
#255663=CARTESIAN_POINT('Ctrl Pts',(-7.44238882817676,22.7086903676382,
10.9161462608849));
#255664=CARTESIAN_POINT('Origin',(-7.34808018280735,22.4188243309554,10.9160650504544));
#255665=CARTESIAN_POINT('Origin',(-8.98188571525915,20.3771541085825,10.071619938));
#255666=CARTESIAN_POINT('Origin',(-9.56467536765562,21.5968186575769,10.071619938));
#255667=CARTESIAN_POINT('Ctrl Pts',(-7.3334199470808,22.4234727425393,10.6113017967933));
#255668=CARTESIAN_POINT('Ctrl Pts',(-7.4252622739225,22.7142566352687,10.6113017967933));
#255669=CARTESIAN_POINT('Ctrl Pts',(-7.42521916958486,22.7141201617328,
10.9162448485056));
#255670=CARTESIAN_POINT('Ctrl Pts',(-7.43013663829006,22.3929253628954,
10.6113017967933));
#255671=CARTESIAN_POINT('Ctrl Pts',(-7.52325422114871,22.6833064737565,
10.6113017967941));
#255672=CARTESIAN_POINT('Ctrl Pts',(-7.52905586863933,22.6813239708462,
10.9162448485056));
#255673=CARTESIAN_POINT('Ctrl Pts',(-7.52331112479981,22.3651251906515,
10.6079643708089));
#255674=CARTESIAN_POINT('Ctrl Pts',(-7.6169767000452,22.6530574225593,10.6101267366385));
#255675=CARTESIAN_POINT('Ctrl Pts',(-7.63234394702143,22.6479444671553,
10.9126015512976));
#255676=CARTESIAN_POINT('Ctrl Pts',(-7.71032175918216,22.3056756415863,
10.5919241239665));
#255677=CARTESIAN_POINT('Ctrl Pts',(-7.80619508594888,22.5907598450691,
10.596032578385));
#255678=CARTESIAN_POINT('Ctrl Pts',(-7.83780876190465,22.5800524275424,
10.8951053297194));
#255679=CARTESIAN_POINT('Ctrl Pts',(-7.80326620512767,22.2753978733978,
10.5796874062729));
#255680=CARTESIAN_POINT('Ctrl Pts',(-7.90036973857335,22.559125557564,10.5846451422323));
#255681=CARTESIAN_POINT('Ctrl Pts',(-7.93999011112375,22.5455383848302,
10.8817485325236));
#255682=CARTESIAN_POINT('Ctrl Pts',(-8.08085621434723,22.1827368623195,
10.5299997322315));
#255683=CARTESIAN_POINT('Ctrl Pts',(-8.18137442682345,22.4628554803986,
10.5370997306413));
#255684=CARTESIAN_POINT('Ctrl Pts',(-8.24487245804928,22.4403379783352,
10.8275999339159));
#255685=CARTESIAN_POINT('Ctrl Pts',(-8.2607946920777,22.1197368336179,10.4804872130241));
#255686=CARTESIAN_POINT('Ctrl Pts',(-8.36429903528261,22.3976797984821,
10.4883997093248));
#255687=CARTESIAN_POINT('Ctrl Pts',(-8.44251140667283,22.369168328558,10.7736618113264));
#255688=CARTESIAN_POINT('Ctrl Pts',(-8.78516574736356,21.9283251277211,
10.2826444632623));
#255689=CARTESIAN_POINT('Ctrl Pts',(-8.89628205982002,22.201395416692,10.2918605151087));
#255690=CARTESIAN_POINT('Ctrl Pts',(-9.01885975234059,22.1536617837933,
10.5581196912311));
#255691=CARTESIAN_POINT('Ctrl Pts',(-9.10930897835687,21.7989143161193,
10.0857791332902));
#255692=CARTESIAN_POINT('Ctrl Pts',(-9.2271070870976,22.0698166380616,10.0929491817493));
#255693=CARTESIAN_POINT('Ctrl Pts',(-9.37521007324925,22.0091921642515,
10.3438200776334));
#255694=CARTESIAN_POINT('Ctrl Pts',(-9.39030572424194,21.6801373241376,
9.83591616785974));
#255695=CARTESIAN_POINT('Ctrl Pts',(-9.51151071568708,21.9511195072566,
9.84203996901945));
#255696=CARTESIAN_POINT('Ctrl Pts',(-9.68448753121125,21.8770829498876,
10.0717291153104));
#255697=CARTESIAN_POINT('Origin',(-9.56467536765562,21.5968186575769,10.071619938));
#255698=CARTESIAN_POINT('Origin',(-9.56467536765562,21.5968186575769,10.071619938));
#255699=CARTESIAN_POINT('Origin',(-9.56467536765562,21.5968186575769,10.071619938));
#255700=CARTESIAN_POINT('Origin',(-10.8463741090687,19.4862496842295,10.071619938));
#255701=CARTESIAN_POINT('Origin',(-11.4288225696269,20.7052001855605,10.071619938));
#255702=CARTESIAN_POINT('Origin',(0.,-0.795020000000708,10.071619938));
#255703=CARTESIAN_POINT('Origin',(-11.4288225696268,20.7052001855605,10.071619938));
#255704=CARTESIAN_POINT('Origin',(-11.4288225696269,20.7052001855605,10.071619938));
#255705=CARTESIAN_POINT('Origin',(-11.4288225696268,20.7052001855605,10.071619938));
#255706=CARTESIAN_POINT('Ctrl Pts',(-11.4046456531185,20.7253634211148,
9.68347816632178));
#255707=CARTESIAN_POINT('Ctrl Pts',(-11.5403992026609,20.9925550883569,
9.68836145500855));
#255708=CARTESIAN_POINT('Ctrl Pts',(-11.3924320793622,21.0688190760084,
9.93781914264156));
#255709=CARTESIAN_POINT('Ctrl Pts',(-11.6144763385972,20.6160735017195,
9.84248601429387));
#255710=CARTESIAN_POINT('Ctrl Pts',(-11.7502189826146,20.8813473316368,
9.84802341387844));
#255711=CARTESIAN_POINT('Ctrl Pts',(-11.6013247260652,20.9598728675967,
10.0936100985582));
#255712=CARTESIAN_POINT('Ctrl Pts',(-11.8136958778299,20.5084327208383,
9.99918844330113));
#255713=CARTESIAN_POINT('Ctrl Pts',(-11.95131487554,20.7710529010171,10.0065489606197));
#255714=CARTESIAN_POINT('Ctrl Pts',(-11.8093709051018,20.8478610498334,
10.2560927499696));
#255715=CARTESIAN_POINT('Ctrl Pts',(-12.1549203880458,20.3155661523632,
10.2180534491893));
#255716=CARTESIAN_POINT('Ctrl Pts',(-12.2973019351538,20.5748371332615,
10.2265132509802));
#255717=CARTESIAN_POINT('Ctrl Pts',(-12.1820949336627,20.6395716691415,
10.4916379749257));
#255718=CARTESIAN_POINT('Ctrl Pts',(-12.2963875137607,20.2328937927884,
10.2934590120604));
#255719=CARTESIAN_POINT('Ctrl Pts',(-12.4419338055854,20.4909213090744,
10.3019459866997));
#255720=CARTESIAN_POINT('Ctrl Pts',(-12.3433231059957,20.5472670277283,
10.5763528910717));
#255721=CARTESIAN_POINT('Ctrl Pts',(-12.591903446532,20.0551771319535,10.410531176038));
#255722=CARTESIAN_POINT('Ctrl Pts',(-12.7436197808625,20.311540187048,10.417879673214));
#255723=CARTESIAN_POINT('Ctrl Pts',(-12.6763206719604,20.3511790506018,
10.706039915858));
#255724=CARTESIAN_POINT('Ctrl Pts',(-12.7446568616359,19.9609198417339,
10.4530902487852));
#255725=CARTESIAN_POINT('Ctrl Pts',(-12.8997137285266,20.2165417647263,
10.4594985661012));
#255726=CARTESIAN_POINT('Ctrl Pts',(-12.8463668546136,20.24838967764,10.7524743279562));
#255727=CARTESIAN_POINT('Ctrl Pts',(-12.976544783943,19.8135790232852,10.495590702273));
#255728=CARTESIAN_POINT('Ctrl Pts',(-13.1361991033955,20.068849530189,10.499994680558));
#255729=CARTESIAN_POINT('Ctrl Pts',(-13.1034390137221,20.0885518399847,
10.7987783054759));
#255730=CARTESIAN_POINT('Ctrl Pts',(-13.053798332285,19.7637695688907,10.5060384883578));
#255731=CARTESIAN_POINT('Ctrl Pts',(-13.2151255493435,20.0189398411312,
10.50966775087));
#255732=CARTESIAN_POINT('Ctrl Pts',(-13.1891010513473,20.0345609525717,
10.8101587160446));
#255733=CARTESIAN_POINT('Ctrl Pts',(-13.2664528914578,19.6246576064167,
10.5247819960872));
#255734=CARTESIAN_POINT('Ctrl Pts',(-13.4325665865465,19.879709973334,10.5260225012886));
#255735=CARTESIAN_POINT('Ctrl Pts',(-13.4247532968926,19.8839839362292,
10.8305622164665));
#255736=CARTESIAN_POINT('Ctrl Pts',(-13.3977234745803,19.5333213412685,
10.5244011484131));
#255737=CARTESIAN_POINT('Ctrl Pts',(-13.5684674892461,19.7908244361197,
10.5209792974809));
#255738=CARTESIAN_POINT('Ctrl Pts',(-13.5746985847049,19.7858820439435,
10.830132696728));
#255739=CARTESIAN_POINT('Ctrl Pts',(-13.5534186812043,19.4386489721265,
10.5182202702803));
#255740=CARTESIAN_POINT('Ctrl Pts',(-13.7189772392272,19.6902088143853,
10.5226490389622));
#255741=CARTESIAN_POINT('Ctrl Pts',(-13.7241792524296,19.6857108535368,
10.8234268853776));
#255742=CARTESIAN_POINT('Origin',(-13.3520564380755,19.5666965286898,10.8272269823203));
#255743=CARTESIAN_POINT('Ctrl Pts',(-13.8432572300595,19.6054158232368,
10.8266856299695));
#255744=CARTESIAN_POINT('Ctrl Pts',(-13.8470078943251,19.602870710443,10.5219184905322));
#255745=CARTESIAN_POINT('Ctrl Pts',(-13.6758608945047,19.3506560026757,
10.5219193342091));
#255746=CARTESIAN_POINT('Ctrl Pts',(-13.7348600304484,19.6789716202911,
10.8247614448613));
#255747=CARTESIAN_POINT('Ctrl Pts',(-13.7358018035265,19.6783616750773,
10.5196443178016));
#255748=CARTESIAN_POINT('Ctrl Pts',(-13.5658778909285,19.4249555450793,
10.5199453359416));
#255749=CARTESIAN_POINT('Ctrl Pts',(-13.6261876633832,19.7514524928284,
10.8249754203181));
#255750=CARTESIAN_POINT('Ctrl Pts',(-13.6243578921083,19.7526869637682,
10.5196201185283));
#255751=CARTESIAN_POINT('Ctrl Pts',(-13.4556296651281,19.4981898755351,
10.520165191363));
#255752=CARTESIAN_POINT('Ctrl Pts',(-13.5172456956632,19.8228756568965,
10.8272997755802));
#255753=CARTESIAN_POINT('Ctrl Pts',(-13.5126301666156,19.8259016320586,
10.5218124490784));
#255754=CARTESIAN_POINT('Ctrl Pts',(-13.3451216447796,19.5703760622303,
10.522550394562));
#255755=CARTESIAN_POINT('Origin',(-13.6721107144013,19.3532018066198,10.8266856299695));
#255756=CARTESIAN_POINT('Ctrl Pts',(-13.6758608945047,19.3506560026757,
10.5219193342091));
#255757=CARTESIAN_POINT('Ctrl Pts',(-13.8470078943251,19.602870710443,10.5219184905322));
#255758=CARTESIAN_POINT('Ctrl Pts',(-13.8432572300595,19.6054158232368,
10.8266856299695));
#255759=CARTESIAN_POINT('Ctrl Pts',(-14.0840757695645,19.0735471943572,
10.5292572322334));
#255760=CARTESIAN_POINT('Ctrl Pts',(-14.2606431412463,19.3220693173683,
10.5292680545377));
#255761=CARTESIAN_POINT('Ctrl Pts',(-14.2830613039633,19.3069750948802,
10.8344926940017));
#255762=CARTESIAN_POINT('Ctrl Pts',(-14.4723377911899,18.7918024076455,
10.4605653691666));
#255763=CARTESIAN_POINT('Ctrl Pts',(-14.6543462274652,19.0365011299335,
10.4603848539304));
#255764=CARTESIAN_POINT('Ctrl Pts',(-14.7037278628395,19.0006828017035,
10.7612234877469));
#255765=CARTESIAN_POINT('Ctrl Pts',(-15.2113451971192,18.2232477399776,
10.156162703829));
#255766=CARTESIAN_POINT('Ctrl Pts',(-15.403381582314,18.4608366058575,10.1555136889409));
#255767=CARTESIAN_POINT('Ctrl Pts',(-15.5033898448588,18.3808597919717,
10.4350041919243));
#255768=CARTESIAN_POINT('Ctrl Pts',(-15.5412068531035,17.9524455361216,
9.93096973655521));
#255769=CARTESIAN_POINT('Ctrl Pts',(-15.7377991373436,18.1867352402124,
9.92981321991221));
#255770=CARTESIAN_POINT('Ctrl Pts',(-15.8607033591478,18.084176992859,10.1935080045986));
#255771=CARTESIAN_POINT('Ctrl Pts',(-15.9730546752014,17.5824813020125,
9.47419708571412));
#255772=CARTESIAN_POINT('Ctrl Pts',(-16.1752850819975,17.8128651985216,
9.47283370583092));
#255773=CARTESIAN_POINT('Ctrl Pts',(-16.330806402541,17.6755355997902,9.69937465857814));
#255774=CARTESIAN_POINT('Ctrl Pts',(-16.1012528404098,17.4697406219163,
9.30680914140815));
#255775=CARTESIAN_POINT('Ctrl Pts',(-16.3051881318095,17.698958580584,9.30532476726768));
#255776=CARTESIAN_POINT('Ctrl Pts',(-16.4707264238858,17.5504620269718,
9.51776673457273));
#255777=CARTESIAN_POINT('Ctrl Pts',(-16.2709482653973,17.3179954615994,
9.0327638053707));
#255778=CARTESIAN_POINT('Ctrl Pts',(-16.4770960074011,17.5457486538281,
9.03126730890708));
#255779=CARTESIAN_POINT('Ctrl Pts',(-16.6563106796104,17.3815545910528,
9.21942843336853));
#255780=CARTESIAN_POINT('Ctrl Pts',(-16.3237140931908,17.2703307543684,
8.93756675612208));
#255781=CARTESIAN_POINT('Ctrl Pts',(-16.5305557257978,17.4976299035665,
8.93605953251161));
#255782=CARTESIAN_POINT('Ctrl Pts',(-16.7140932239579,17.3283897530237,
9.11563099777866));
#255783=CARTESIAN_POINT('Ctrl Pts',(-16.4214435911662,17.1813685103479,
8.73905322533938));
#255784=CARTESIAN_POINT('Ctrl Pts',(-16.6295672517323,17.4078427862377,
8.73756295209301));
#255785=CARTESIAN_POINT('Ctrl Pts',(-16.821244559237,17.2289813552343,8.89880511235969));
#255786=CARTESIAN_POINT('Ctrl Pts',(-16.4666876489682,17.1398103606162,
8.63494221687234));
#255787=CARTESIAN_POINT('Ctrl Pts',(-16.6753986869541,17.3659152899015,
8.63347910097418));
#255788=CARTESIAN_POINT('Ctrl Pts',(-16.8709219772625,17.1824449685923,
8.78490465071494));
#255789=CARTESIAN_POINT('Ctrl Pts',(-16.5874955582476,17.0281506112614,
8.31615541835188));
#255790=CARTESIAN_POINT('Ctrl Pts',(-16.7977969761237,17.2532660179325,
8.3147715189769));
#255791=CARTESIAN_POINT('Ctrl Pts',(-17.0037240707475,17.0571992015016,
8.43555621657622));
#255792=CARTESIAN_POINT('Ctrl Pts',(-16.6485156243058,16.9707832136408,
8.09566464234702));
#255793=CARTESIAN_POINT('Ctrl Pts',(-16.8595744093511,17.1954643249433,
8.09448424154596));
#255794=CARTESIAN_POINT('Ctrl Pts',(-17.0710111551636,16.992566946928,8.19320098352684));
#255795=CARTESIAN_POINT('Ctrl Pts',(-16.732209095485,16.8917862447637,7.63797256114491));
#255796=CARTESIAN_POINT('Ctrl Pts',(-16.944330295039,17.1158616422005,7.63727435714625));
#255797=CARTESIAN_POINT('Ctrl Pts',(-17.1633862025972,16.9034501405161,
7.68909343038454));
#255798=CARTESIAN_POINT('Ctrl Pts',(-16.7544314131897,16.8705870823889,
7.39823320025042));
#255799=CARTESIAN_POINT('Ctrl Pts',(-16.9668209949343,17.0945216466008,
7.39789847175592));
#255800=CARTESIAN_POINT('Ctrl Pts',(-17.1879723671692,16.8794576709936,
7.42452731955657));
#255801=CARTESIAN_POINT('Ctrl Pts',(-16.7564904457511,16.8686289376027,
6.92680370817013));
#255802=CARTESIAN_POINT('Ctrl Pts',(-16.9689059156617,17.0925493135009,
6.92708897556314));
#255803=CARTESIAN_POINT('Ctrl Pts',(-17.1902489689116,16.8772434493677,
6.90418378958559));
#255804=CARTESIAN_POINT('Ctrl Pts',(-16.7370552310891,16.8871824638704,
6.69108592997439));
#255805=CARTESIAN_POINT('Ctrl Pts',(-16.9492368772345,17.1112240783421,
6.69173749525914));
#255806=CARTESIAN_POINT('Ctrl Pts',(-17.1687297196612,16.8982587676351,
6.64388703663582));
#255807=CARTESIAN_POINT('Ctrl Pts',(-16.6563012025058,16.9634610513824,
6.22655421456272));
#255808=CARTESIAN_POINT('Ctrl Pts',(-16.8674585976575,17.1880832712109,
6.22770777625905));
#255809=CARTESIAN_POINT('Ctrl Pts',(-17.0795547202723,16.9843558128132,
6.13197628673256));
#255810=CARTESIAN_POINT('Ctrl Pts',(-16.5964225829245,17.019803634953,6.00414160330574));
#255811=CARTESIAN_POINT('Ctrl Pts',(-16.8068371478445,17.2448522784193,
6.00550334063832));
#255812=CARTESIAN_POINT('Ctrl Pts',(-17.0135587790815,17.047807582161,5.88765462086518));
#255813=CARTESIAN_POINT('Ctrl Pts',(-16.4391509480266,17.1653433139146,
5.57771703771341));
#255814=CARTESIAN_POINT('Ctrl Pts',(-16.6475286261923,17.3916491782641,
5.57928018211123));
#255815=CARTESIAN_POINT('Ctrl Pts',(-16.8407368439181,17.2110140166813,
5.42049161103519));
#255816=CARTESIAN_POINT('Ctrl Pts',(-16.3413455969228,17.2548707302737,
5.37443562312959));
#255817=CARTESIAN_POINT('Ctrl Pts',(-16.5484627711195,17.4819748247657,
5.37601787833827));
#255818=CARTESIAN_POINT('Ctrl Pts',(-16.7333881977695,17.3111963507053,
5.19833319599974));
#255819=CARTESIAN_POINT('Ctrl Pts',(-16.116177815959,17.4565474878387,5.00390402553434));
#255820=CARTESIAN_POINT('Ctrl Pts',(-16.3203120564197,17.6856286269601,
5.00540058425309));
#255821=CARTESIAN_POINT('Ctrl Pts',(-16.4869715634207,17.5358588600753,
4.79465778362287));
#255822=CARTESIAN_POINT('Ctrl Pts',(-15.9868052380686,17.5704929734777,
4.8330398883727));
#255823=CARTESIAN_POINT('Ctrl Pts',(-16.1892157913408,17.8007443085681,
4.83441143193938));
#255824=CARTESIAN_POINT('Ctrl Pts',(-16.3454847735597,17.6625284672008,
4.60891492257704));
#255825=CARTESIAN_POINT('Ctrl Pts',(-15.7013124310176,17.8154759486903,
4.52737156348851));
#255826=CARTESIAN_POINT('Ctrl Pts',(-15.8998830671449,18.0484091026652,
4.52848874306606));
#255827=CARTESIAN_POINT('Ctrl Pts',(-16.0348491837032,17.9330225981369,
4.2783834775619));
#255828=CARTESIAN_POINT('Ctrl Pts',(-15.546256839472,17.945595870117,4.39260788780032));
#255829=CARTESIAN_POINT('Ctrl Pts',(-15.7427399105949,18.1800325402614,
4.39356355496368));
#255830=CARTESIAN_POINT('Ctrl Pts',(-15.8674977239732,18.0753266689269,
4.1340042080798));
#255831=CARTESIAN_POINT('Ctrl Pts',(-15.2158927513529,18.2150522034526,
4.15952990403255));
#255832=CARTESIAN_POINT('Ctrl Pts',(-15.4078985445239,18.4526686969956,
4.16019400889786));
#255833=CARTESIAN_POINT('Ctrl Pts',(-15.5092640112753,18.3708402012624,
3.88325395818835));
#255834=CARTESIAN_POINT('Ctrl Pts',(-15.038401469246,18.3560448345834,4.06014569352591));
#255835=CARTESIAN_POINT('Ctrl Pts',(-15.227996372633,18.5953867581918,4.06065199936365));
#255836=CARTESIAN_POINT('Ctrl Pts',(-15.3176897666499,18.5245113609037,
3.77687016041128));
#255837=CARTESIAN_POINT('Ctrl Pts',(-14.677013386846,18.634574953508,3.9092816142642));
#255838=CARTESIAN_POINT('Ctrl Pts',(-14.8616538507532,18.8773928601962,
3.90952630698343));
#255839=CARTESIAN_POINT('Ctrl Pts',(-14.9232132079195,18.8308206022073,
3.6137752439695));
#255840=CARTESIAN_POINT('Ctrl Pts',(-14.4926937002967,18.7727284768793,
3.85870457922834));
#255841=CARTESIAN_POINT('Ctrl Pts',(-14.6747223664851,19.0173649418266,
3.85881685332574));
#255842=CARTESIAN_POINT('Ctrl Pts',(-14.7180437534189,18.9853171342255,
3.55837082227697));
#255843=CARTESIAN_POINT('Ctrl Pts',(-14.0954497998633,19.0608477930952,
3.79402801929029));
#255844=CARTESIAN_POINT('Ctrl Pts',(-14.2721859717241,19.3092213634102,
3.79404983238632));
#255845=CARTESIAN_POINT('Ctrl Pts',(-14.293255726935,19.2944147803917,3.48998827785025));
#255846=CARTESIAN_POINT('Ctrl Pts',(-13.8857437220422,19.2082776789627,
3.77850322188723));
#255847=CARTESIAN_POINT('Ctrl Pts',(-14.0597617061628,19.4585604275982,
3.77851830777099));
#255848=CARTESIAN_POINT('Ctrl Pts',(-14.074917356509,19.4480008033267,3.47425917800765));
#255849=CARTESIAN_POINT('Ctrl Pts',(-13.6687622226941,19.3554636493887,
3.76123264795168));
#255850=CARTESIAN_POINT('Ctrl Pts',(-13.8400827284186,19.6075794417388,
3.76124909640203));
#255851=CARTESIAN_POINT('Ctrl Pts',(-13.8566536226313,19.5963189187178,
3.45709174437707));
#255852=CARTESIAN_POINT('Origin',(-13.747155751753,19.3020646259551,3.46201597324035));
#255853=CARTESIAN_POINT('Origin',(0.,-0.795020000000708,3.46202));
#255854=CARTESIAN_POINT('Ctrl Pts',(-8.5058528722197,22.3450750150528,3.46202135017822));
#255855=CARTESIAN_POINT('Ctrl Pts',(-8.50438955116695,22.3456128723009,
3.46861998212929));
#255856=CARTESIAN_POINT('Ctrl Pts',(-8.50287022029281,22.3459429221054,
3.47522575313625));
#255857=CARTESIAN_POINT('Ctrl Pts',(-8.49359874254593,22.346725383138,3.51307467223543));
#255858=CARTESIAN_POINT('Ctrl Pts',(-8.48440767924598,22.3428002389565,
3.54391186741809));
#255859=CARTESIAN_POINT('Ctrl Pts',(-8.46097045513549,22.3239955912376,
3.60956882453236));
#255860=CARTESIAN_POINT('Ctrl Pts',(-8.44624458148179,22.306836321432,3.6430269250446));
#255861=CARTESIAN_POINT('Ctrl Pts',(-8.41496838926443,22.2607632222978,
3.70003984013173));
#255862=CARTESIAN_POINT('Ctrl Pts',(-8.39872052192768,22.2323567949702,
3.72313405043612));
#255863=CARTESIAN_POINT('Ctrl Pts',(-8.36681921738314,22.1678129022815,
3.75567663842935));
#255864=CARTESIAN_POINT('Ctrl Pts',(-8.35149953333627,22.1324313764567,
3.76490221954017));
#255865=CARTESIAN_POINT('Ctrl Pts',(-8.33758913362509,22.0956991101107,
3.76655158026205));
#255866=CARTESIAN_POINT('Ctrl Pts',(-5.10115002676076,23.3253411274279,
1.70135550212101));
#255867=CARTESIAN_POINT('Ctrl Pts',(-4.98039233898003,23.3508849687198,
1.94522084924001));
#255868=CARTESIAN_POINT('Ctrl Pts',(-4.91106003239731,23.0878318168514,
1.97170263670931));
#255869=CARTESIAN_POINT('Ctrl Pts',(-6.28422144232968,23.0751365491748,
2.30583193636797));
#255870=CARTESIAN_POINT('Ctrl Pts',(-6.17504673089464,23.1044851813138,
2.5623211685284));
#255871=CARTESIAN_POINT('Ctrl Pts',(-6.08125908811229,22.8398834533964,
2.57719130083482));
#255872=CARTESIAN_POINT('Ctrl Pts',(-7.45125519153582,22.737105420754,2.90645014368677));
#255873=CARTESIAN_POINT('Ctrl Pts',(-7.34072957780884,22.7713834663252,
3.1687845799942));
#255874=CARTESIAN_POINT('Ctrl Pts',(-7.23502531726518,22.5053993751875,
3.17847333911089));
#255875=CARTESIAN_POINT('Ctrl Pts',(-8.58721709951786,22.3150049891386,
3.5048497232747));
#255876=CARTESIAN_POINT('Ctrl Pts',(-8.46449910747762,22.3606104527665,
3.76670080410015));
#255877=CARTESIAN_POINT('Ctrl Pts',(-8.35766455220767,22.0882495137952,
3.77725775136116));
#255878=CARTESIAN_POINT('Origin',(-5.0380812060594,23.0271375663654,1.70136050273931));
#255879=CARTESIAN_POINT('Ctrl Pts',(-3.67274411047401,23.5837515690223,
0.98121958765045));
#255880=CARTESIAN_POINT('Ctrl Pts',(-3.55541922608538,23.6014269583228,
1.21944343293536));
#255881=CARTESIAN_POINT('Ctrl Pts',(-3.50031618412608,23.3430469694598,
1.25156172162044));
#255882=CARTESIAN_POINT('Ctrl Pts',(-4.15127726237021,23.5116589366959,
1.21926562467602));
#255883=CARTESIAN_POINT('Ctrl Pts',(-4.03453040308423,23.5316115276567,
1.46022964815648));
#255884=CARTESIAN_POINT('Ctrl Pts',(-3.97293314863439,23.2718456307045,
1.48960775783674));
#255885=CARTESIAN_POINT('Ctrl Pts',(-4.62768665793176,23.425472565769,1.45945119659337));
#255886=CARTESIAN_POINT('Ctrl Pts',(-4.50983227704021,23.4479307021929,
1.70233895569865));
#255887=CARTESIAN_POINT('Ctrl Pts',(-4.44345261612573,23.1867247961807,
1.72979333043043));
#255888=CARTESIAN_POINT('Ctrl Pts',(-5.10114755053477,23.3253416511707,
1.7013605027393));
#255889=CARTESIAN_POINT('Ctrl Pts',(-4.98039105652788,23.3508801029784,
1.94522133907838));
#255890=CARTESIAN_POINT('Ctrl Pts',(-4.91106003239729,23.0878318168514,
1.97170263670929));
#255891=CARTESIAN_POINT('Ctrl Pts',(5.43372766411641,-24.5640901915625,
1.97170263670929));
#255892=CARTESIAN_POINT('Ctrl Pts',(5.5087722815923,-24.825880174193,1.94543984081417));
#255893=CARTESIAN_POINT('Ctrl Pts',(5.62904160413116,-24.7976749184589,
1.70131860521383));
#255894=CARTESIAN_POINT('Ctrl Pts',(4.97113120696588,-24.6725771365258,
1.73126446101193));
#255895=CARTESIAN_POINT('Ctrl Pts',(5.04318943943441,-24.9326012210152,
1.7040256076736));
#255896=CARTESIAN_POINT('Ctrl Pts',(5.16065439747162,-24.9075198952786,
1.4608804296423));
#255897=CARTESIAN_POINT('Ctrl Pts',(4.50535886677018,-24.7675194618564,
1.49251373125152));
#255898=CARTESIAN_POINT('Ctrl Pts',(4.57262922817042,-25.0262144296769,
1.46335914284889));
#255899=CARTESIAN_POINT('Ctrl Pts',(4.68905155336305,-25.0036507017052,
1.22212970054059));
#255900=CARTESIAN_POINT('Ctrl Pts',(4.03720756400587,-24.8487547327546,
1.25585893979734));
#255901=CARTESIAN_POINT('Ctrl Pts',(4.09799755067529,-25.1062124840653,
1.22398017987644));
#255902=CARTESIAN_POINT('Ctrl Pts',(4.2150399641053,-25.0859028702593,0.985474908301885));
#255903=CARTESIAN_POINT('Origin',(5.55944881675233,-24.5009260617722,1.70131860521383));
#255904=CARTESIAN_POINT('Ctrl Pts',(5.62904350856369,-24.7976744718046,
1.70131473960515));
#255905=CARTESIAN_POINT('Ctrl Pts',(5.50877335449211,-24.8258839169587,
1.94543946533957));
#255906=CARTESIAN_POINT('Ctrl Pts',(5.4337276641164,-24.5640901915625,1.97170263670931));
#255907=CARTESIAN_POINT('Ctrl Pts',(6.80659055840109,-24.5215190330507,
2.30578735429503));
#255908=CARTESIAN_POINT('Ctrl Pts',(6.69798445268249,-24.5532847656096,
2.56253253825632));
#255909=CARTESIAN_POINT('Ctrl Pts',(6.59843754766377,-24.2904851406918,
2.57717735015681));
#255910=CARTESIAN_POINT('Ctrl Pts',(7.96572167562962,-24.1580444847706,
2.90620718519133));
#255911=CARTESIAN_POINT('Ctrl Pts',(7.85588781565635,-24.1947658519311,
3.16880137896178));
#255912=CARTESIAN_POINT('Ctrl Pts',(7.74437314289055,-23.9308592296141,
3.17825263234641));
#255913=CARTESIAN_POINT('Ctrl Pts',(9.09271559417535,-23.7108676962444,
3.50485286034723));
#255914=CARTESIAN_POINT('Ctrl Pts',(8.97092095310478,-23.7591988914928,
3.76696149835664));
#255915=CARTESIAN_POINT('Ctrl Pts',(8.85813544211742,-23.4889326836187,
3.77727568952622));
#255916=CARTESIAN_POINT('Ctrl Pts',(8.83821583167756,-23.4968264085483,
3.76656379818084));
#255917=CARTESIAN_POINT('Ctrl Pts',(8.85294382504467,-23.5333035657113,
3.76494998372155));
#255918=CARTESIAN_POINT('Ctrl Pts',(8.86905782302827,-23.568401788294,3.75573649950335));
#255919=CARTESIAN_POINT('Ctrl Pts',(8.90239149986748,-23.6322913308585,
3.72319792008985));
#255920=CARTESIAN_POINT('Ctrl Pts',(8.91925917554658,-23.6603434819354,
3.70011677863951));
#255921=CARTESIAN_POINT('Ctrl Pts',(8.95154145930717,-23.7057411041767,
3.64312642232894));
#255922=CARTESIAN_POINT('Ctrl Pts',(8.96664256298198,-23.7225858851633,
3.60967781185584));
#255923=CARTESIAN_POINT('Ctrl Pts',(8.99050531868555,-23.7409072676868,
3.54399731076464));
#255924=CARTESIAN_POINT('Ctrl Pts',(8.99979535992466,-23.7446401071243,
3.51312696831082));
#255925=CARTESIAN_POINT('Ctrl Pts',(9.0090521181586,-23.7436570465094,3.47523057062647));
#255926=CARTESIAN_POINT('Ctrl Pts',(9.01056827225751,-23.74329217835,3.46862508378522));
#255927=CARTESIAN_POINT('Ctrl Pts',(9.01202041032843,-23.7427219269202,
3.4620213796184));
#255928=CARTESIAN_POINT('Origin',(0.,-0.795020000000708,3.46202));
#255929=CARTESIAN_POINT('Origin',(14.196048870205,-20.5775568630322,3.46200950340478));
#255930=CARTESIAN_POINT('Ctrl Pts',(13.9878362143399,-20.7253287390028,
10.5193191183335));
#255931=CARTESIAN_POINT('Ctrl Pts',(14.1628622400568,-20.9748849551915,
10.5193036621137));
#255932=CARTESIAN_POINT('Ctrl Pts',(14.15631353533,-20.9794778517971,10.8240142087349));
#255933=CARTESIAN_POINT('Ctrl Pts',(14.3952746715254,-20.439386078476,10.5323130570211));
#255934=CARTESIAN_POINT('Ctrl Pts',(14.5757126901627,-20.685120475617,10.5323214314348));
#255935=CARTESIAN_POINT('Ctrl Pts',(14.5963967658889,-20.6708274427704,
10.8378756435162));
#255936=CARTESIAN_POINT('Ctrl Pts',(14.7832957103479,-20.1483525363238,
10.4657820235133));
#255937=CARTESIAN_POINT('Ctrl Pts',(14.9691696890285,-20.3901320983249,
10.4656011949582));
#255938=CARTESIAN_POINT('Ctrl Pts',(15.016327072759,-20.3548180751368,10.7668835445323));
#255939=CARTESIAN_POINT('Ctrl Pts',(15.5151908218906,-19.5661536449887,
10.1669196803449));
#255940=CARTESIAN_POINT('Ctrl Pts',(15.7109959950962,-19.8006333787776,
10.1662811551289));
#255941=CARTESIAN_POINT('Ctrl Pts',(15.808038012972,-19.7204505237262,10.4466920353441));
#255942=CARTESIAN_POINT('Ctrl Pts',(15.8390062067963,-19.291575151532,9.94766031303526));
#255943=CARTESIAN_POINT('Ctrl Pts',(16.0392938572627,-19.5226868626871,
9.94652575843775));
#255944=CARTESIAN_POINT('Ctrl Pts',(16.1586240471977,-19.4198638227596,
10.2116903331609));
#255945=CARTESIAN_POINT('Ctrl Pts',(16.2647521797865,-18.9148772551372,
9.5006743533313));
#255946=CARTESIAN_POINT('Ctrl Pts',(16.4706208799004,-19.1419772223311,
9.49932209684898));
#255947=CARTESIAN_POINT('Ctrl Pts',(16.6221075724687,-19.0038691911552,
9.72806296683397));
#255948=CARTESIAN_POINT('Ctrl Pts',(16.3916462381364,-18.7996477084948,
9.33654059268192));
#255949=CARTESIAN_POINT('Ctrl Pts',(16.5992086195793,-19.0255394346883,
9.33506582364993));
#255950=CARTESIAN_POINT('Ctrl Pts',(16.760409540056,-18.8762419636707,9.55018397294496));
#255951=CARTESIAN_POINT('Ctrl Pts',(16.6162312757668,-18.5922402926859,
8.97831213635673));
#255952=CARTESIAN_POINT('Ctrl Pts',(16.82678503295,-18.8160569103429,8.9767310108556));
#255953=CARTESIAN_POINT('Ctrl Pts',(17.0058638614095,-18.6455804947614,
9.16038517906225));
#255954=CARTESIAN_POINT('Ctrl Pts',(16.7147040699496,-18.4993065695043,
8.78238586143236));
#255955=CARTESIAN_POINT('Ctrl Pts',(16.926539739667,-18.7222686901683,8.78080053461496));
#255956=CARTESIAN_POINT('Ctrl Pts',(17.1137983982518,-18.5417656680653,
8.94653547115786));
#255957=CARTESIAN_POINT('Ctrl Pts',(16.8772070497954,-18.3441361281726,
8.36401869177756));
#255958=CARTESIAN_POINT('Ctrl Pts',(17.0911643162474,-18.565728221351,8.36259829160663));
#255959=CARTESIAN_POINT('Ctrl Pts',(17.2923012506022,-18.3678796102462,
8.48829709704832));
#255960=CARTESIAN_POINT('Ctrl Pts',(16.9395703687305,-18.2835505724083,
8.14686867417995));
#255961=CARTESIAN_POINT('Ctrl Pts',(17.1543089918099,-18.5046726844736,
8.14563583251822));
#255962=CARTESIAN_POINT('Ctrl Pts',(17.3610235315607,-18.2996792389172,
8.24970523744184));
#255963=CARTESIAN_POINT('Ctrl Pts',(17.0273978058078,-18.1978407430607,
7.69591457742923));
#255964=CARTESIAN_POINT('Ctrl Pts',(17.2432599129787,-18.4182930847816,
7.69514084437086));
#255965=CARTESIAN_POINT('Ctrl Pts',(17.4579070278203,-18.2030559415413,
7.75314769253217));
#255966=CARTESIAN_POINT('Ctrl Pts',(17.0526001108549,-18.1729738942588,
7.45902636970822));
#255967=CARTESIAN_POINT('Ctrl Pts',(17.2687695169461,-18.3932571945954,
7.45860400742539));
#255968=CARTESIAN_POINT('Ctrl Pts',(17.4857743517814,-18.1749308434092,
7.49177910040558));
#255969=CARTESIAN_POINT('Ctrl Pts',(17.0618919073432,-18.1638274442955,
6.99164955655355));
#255970=CARTESIAN_POINT('Ctrl Pts',(17.2781789446598,-18.3840436274191,
6.99184273276279));
#255971=CARTESIAN_POINT('Ctrl Pts',(17.4960443899199,-18.1645921395842,
6.9758959513351));
#255972=CARTESIAN_POINT('Ctrl Pts',(17.046876071286,-18.1786744824327,6.75902118121868));
#255973=CARTESIAN_POINT('Ctrl Pts',(17.2629812818529,-18.3989885685973,
6.75958210090282));
#255974=CARTESIAN_POINT('Ctrl Pts',(17.4794230548289,-18.1814050193386,
6.71898966695633));
#255975=CARTESIAN_POINT('Ctrl Pts',(16.976007976985,-18.2480600910909,6.29487435810671));
#255976=CARTESIAN_POINT('Ctrl Pts',(17.1912100506711,-18.4689047927132,
6.2959576665707));
#255977=CARTESIAN_POINT('Ctrl Pts',(17.401202109748,-18.2596923274749,6.20752108829802));
#255978=CARTESIAN_POINT('Ctrl Pts',(16.9216072247399,-18.3011567506733,
6.07259511775509));
#255979=CARTESIAN_POINT('Ctrl Pts',(17.1361324095994,-18.5224007643837,
6.07390589742418));
#255980=CARTESIAN_POINT('Ctrl Pts',(17.341227629643,-18.3195134478042,5.96313368404582));
#255981=CARTESIAN_POINT('Ctrl Pts',(16.7764312716874,-18.4406340037037,
5.64595711134894));
#255982=CARTESIAN_POINT('Ctrl Pts',(16.9890708167449,-18.6630738488596,
5.64750414546422));
#255983=CARTESIAN_POINT('Ctrl Pts',(17.1816130717287,-18.4760329392698,
5.49527140167993));
#255984=CARTESIAN_POINT('Ctrl Pts',(16.6848361393894,-18.5277556419753,
5.44127134474395));
#255985=CARTESIAN_POINT('Ctrl Pts',(16.8962929217569,-18.7509616004515,
5.44285789224685));
#255986=CARTESIAN_POINT('Ctrl Pts',(17.0809451429204,-18.5736743001949,
5.27121584849625));
#255987=CARTESIAN_POINT('Ctrl Pts',(16.4722151538734,-18.7257844945132,
5.06666330576559));
#255988=CARTESIAN_POINT('Ctrl Pts',(16.6808519263381,-18.9509221256025,
5.06819505557459));
#255989=CARTESIAN_POINT('Ctrl Pts',(16.8483751688553,-18.794228034544,4.86310620845547));
#255990=CARTESIAN_POINT('Ctrl Pts',(16.3503005857554,-18.8375523817553,
4.89449172755495));
#255991=CARTESIAN_POINT('Ctrl Pts',(16.5573093704982,-19.0638203102565,
4.89591137000606));
#255992=CARTESIAN_POINT('Ctrl Pts',(16.7147156163591,-18.9188160176995,
4.67540700389252));
#255993=CARTESIAN_POINT('Ctrl Pts',(16.077214017501,-19.0816320392007,4.58142202694289));
#255994=CARTESIAN_POINT('Ctrl Pts',(16.2805503766069,-19.3105607130788,
4.58260791639449));
#255995=CARTESIAN_POINT('Ctrl Pts',(16.4179327971907,-19.1880943187176,
4.33711865998921));
#255996=CARTESIAN_POINT('Ctrl Pts',(15.9291412277781,-19.2111622044192,
4.44254325308607));
#255997=CARTESIAN_POINT('Ctrl Pts',(16.1304819890464,-19.4415742898913,
4.44357179919986));
#255998=CARTESIAN_POINT('Ctrl Pts',(16.2579461396316,-19.3299615770466,
4.18813393342671));
#255999=CARTESIAN_POINT('Ctrl Pts',(15.6123172905566,-19.4807636754323,
4.20084519829962));
#256000=CARTESIAN_POINT('Ctrl Pts',(15.8093637208124,-19.714339246232,4.20158810654181));
#256001=CARTESIAN_POINT('Ctrl Pts',(15.9146043968413,-19.6255866095243,
3.92815912278306));
#256002=CARTESIAN_POINT('Ctrl Pts',(15.4414370030991,-19.6225103413717,
4.09702409633925));
#256003=CARTESIAN_POINT('Ctrl Pts',(15.6361597571259,-19.8578005689384,
4.09760233484694));
#256004=CARTESIAN_POINT('Ctrl Pts',(15.7297521224954,-19.78051581567,3.81656641075687));
#256005=CARTESIAN_POINT('Ctrl Pts',(15.0937457150855,-19.9025910486992,
3.93966966694216));
#256006=CARTESIAN_POINT('Ctrl Pts',(15.2836552315088,-20.1413585539916,
3.93995476166686));
#256007=CARTESIAN_POINT('Ctrl Pts',(15.3475084701167,-20.0908262013917,
3.64519046131333));
#256008=CARTESIAN_POINT('Ctrl Pts',(14.9132231093106,-20.0441319923239,
3.88657733896147));
#256009=CARTESIAN_POINT('Ctrl Pts',(15.1005892291057,-20.2847600693883,
3.88673298244622));
#256010=CARTESIAN_POINT('Ctrl Pts',(15.1481031489693,-20.2479214390502,
3.58751203078142));
#256011=CARTESIAN_POINT('Ctrl Pts',(14.5257098401935,-20.3382698444189,
3.8089896009698));
#256012=CARTESIAN_POINT('Ctrl Pts',(14.7079497690243,-20.5826835732062,
3.80905223578586));
#256013=CARTESIAN_POINT('Ctrl Pts',(14.7367949653486,-20.5613367423395,
3.50606243825283));
#256014=CARTESIAN_POINT('Ctrl Pts',(14.3214308319626,-20.4886583661862,
3.78422854517971));
#256015=CARTESIAN_POINT('Ctrl Pts',(14.5010323389136,-20.7350093270848,
3.78427900924617));
#256016=CARTESIAN_POINT('Ctrl Pts',(14.5251106498431,-20.7174341780296,
3.48088578679263));
#256017=CARTESIAN_POINT('Ctrl Pts',(14.110620396775,-20.6385643456725,3.75763424240771));
#256018=CARTESIAN_POINT('Ctrl Pts',(14.2876004351159,-20.8867844410213,
3.75768664410417));
#256019=CARTESIAN_POINT('Ctrl Pts',(14.3129856942963,-20.868684165531,3.45443242550933));
#256020=CARTESIAN_POINT('Origin',(14.0058554393122,-20.7126872019778,10.8247076070971));
#256021=CARTESIAN_POINT('Ctrl Pts',(14.1811797478497,-20.9620151523481,
10.8247076070971));
#256022=CARTESIAN_POINT('Ctrl Pts',(14.1861932774834,-20.958489700769,10.5197464862326));
#256023=CARTESIAN_POINT('Ctrl Pts',(14.0107372525446,-20.7089822194645,
10.5199692258516));
#256024=CARTESIAN_POINT('Ctrl Pts',(14.1081096999837,-21.0133970996905,
10.8229345460157));
#256025=CARTESIAN_POINT('Ctrl Pts',(14.1098313583599,-21.0122136121903,
10.5175814813553));
#256026=CARTESIAN_POINT('Ctrl Pts',(13.9351370611703,-20.7617911036526,
10.5181160887283));
#256027=CARTESIAN_POINT('Ctrl Pts',(14.0349851731698,-21.0642239029284,
10.8229020403965));
#256028=CARTESIAN_POINT('Ctrl Pts',(14.0334350008568,-21.0653146400721,
10.5172816006314));
#256029=CARTESIAN_POINT('Ctrl Pts',(13.8594919628572,-20.8140456423887,
10.5180826838018));
#256030=CARTESIAN_POINT('Ctrl Pts',(13.9618076822594,-21.1145051991692,
10.8245822888903));
#256031=CARTESIAN_POINT('Ctrl Pts',(13.9569787988141,-21.1178231937602,
10.518813581996));
#256032=CARTESIAN_POINT('Ctrl Pts',(13.7838034317,-20.8657556073415,10.5198399450938));
#256033=CARTESIAN_POINT('Origin',(13.7891955074369,-20.8632919887223,10.8245822888903));
#256034=CARTESIAN_POINT('Ctrl Pts',(13.9762693505013,-21.1045608012563,
10.8241286462963));
#256035=CARTESIAN_POINT('Ctrl Pts',(13.9690247422976,-21.1095462707252,
10.518243603211));
#256036=CARTESIAN_POINT('Ctrl Pts',(13.7955771145333,-20.8574402472258,
10.5194569355454));
#256037=CARTESIAN_POINT('Ctrl Pts',(13.7919575195774,-21.2313973367882,
10.8304816271876));
#256038=CARTESIAN_POINT('Ctrl Pts',(13.8000083642292,-21.2257602956863,
10.5266619711931));
#256039=CARTESIAN_POINT('Ctrl Pts',(13.6295022014177,-20.9747862798763,
10.5252928319884));
#256040=CARTESIAN_POINT('Ctrl Pts',(13.6080590531412,-21.3542541541363,
10.8176169872496));
#256041=CARTESIAN_POINT('Ctrl Pts',(13.6302810650624,-21.3393735050898,
10.5168555365698));
#256042=CARTESIAN_POINT('Ctrl Pts',(13.4636442919335,-21.0881073840655,
10.5134947716804));
#256043=CARTESIAN_POINT('Ctrl Pts',(13.2411996051524,-21.5924240018195,
10.7553438235875));
#256044=CARTESIAN_POINT('Ctrl Pts',(13.2916046787751,-21.5601520325917,
10.4623280659864));
#256045=CARTESIAN_POINT('Ctrl Pts',(13.1318582833751,-21.3079900173329,
10.4561783071684));
#256046=CARTESIAN_POINT('Ctrl Pts',(13.0566679195981,-21.708690383887,10.7059367465551));
#256047=CARTESIAN_POINT('Ctrl Pts',(13.1211729972007,-21.6682425088374,
10.4177262611406));
#256048=CARTESIAN_POINT('Ctrl Pts',(12.9649902886538,-21.4150906899626,
10.41067120889));
#256049=CARTESIAN_POINT('Ctrl Pts',(12.7864261260549,-21.8742044679014,
10.602055499069));
#256050=CARTESIAN_POINT('Ctrl Pts',(12.8739187399405,-21.8210876942817,
10.323641777353));
#256051=CARTESIAN_POINT('Ctrl Pts',(12.722576071437,-21.5662561080015,10.3159174788054));
#256052=CARTESIAN_POINT('Ctrl Pts',(12.6980523507195,-21.9275339886824,
10.5627602791544));
#256053=CARTESIAN_POINT('Ctrl Pts',(12.7934104337412,-21.8701913625118,
10.2880354780528));
#256054=CARTESIAN_POINT('Ctrl Pts',(12.6435917746273,-21.6147578241194,
10.2801867698454));
#256055=CARTESIAN_POINT('Ctrl Pts',(12.5251007565882,-22.0304981443881,
10.4741823931559));
#256056=CARTESIAN_POINT('Ctrl Pts',(12.6368610637455,-21.9645355982633,
10.2080794749037));
#256057=CARTESIAN_POINT('Ctrl Pts',(12.4898974295011,-21.7078481737918,
10.2001672008641));
#256058=CARTESIAN_POINT('Ctrl Pts',(12.4406786385781,-22.0800428739103,
10.4245506559232));
#256059=CARTESIAN_POINT('Ctrl Pts',(12.5612657691177,-22.0095281461018,
10.1636974914536));
#256060=CARTESIAN_POINT('Ctrl Pts',(12.4157236330665,-21.7521558500523,
10.1558713287602));
#256061=CARTESIAN_POINT('Ctrl Pts',(12.1926220835895,-22.2237400762162,
10.2620798631759));
#256062=CARTESIAN_POINT('Ctrl Pts',(12.3336621052106,-22.1433566356848,
10.0137857217813));
#256063=CARTESIAN_POINT('Ctrl Pts',(12.1913926313936,-21.8836972256661,
10.0066910045231));
#256064=CARTESIAN_POINT('Ctrl Pts',(12.0338955926469,-22.3131987795197,
10.1363059026072));
#256065=CARTESIAN_POINT('Ctrl Pts',(12.1825026741682,-22.2300847857251,
9.89278794398358));
#256066=CARTESIAN_POINT('Ctrl Pts',(12.0416423705721,-21.9685178397222,
9.88687081575125));
#256067=CARTESIAN_POINT('Ctrl Pts',(11.8744340456118,-22.4008379343452,
10.0104010633974));
#256068=CARTESIAN_POINT('Ctrl Pts',(12.0244874022409,-22.3183694671929,
9.76600990037273));
#256069=CARTESIAN_POINT('Ctrl Pts',(11.8839779008541,-22.0551693311111,
9.76082657506561));
#256070=CARTESIAN_POINT('',(11.9300460339979,-22.1301564783864,9.78201099610526));
#256071=CARTESIAN_POINT('Origin',(11.7939642842331,-22.0867823962594,10.0823305231205));
#256072=CARTESIAN_POINT('Ctrl Pts',(11.9300466769513,-22.1301561206453,
9.78201123110418));
#256073=CARTESIAN_POINT('Ctrl Pts',(11.9420831275634,-22.1583609437286,
9.79201616084779));
#256074=CARTESIAN_POINT('Ctrl Pts',(11.9518765259451,-22.1855731338437,
9.80670954550344));
#256075=CARTESIAN_POINT('Ctrl Pts',(11.9667155633459,-22.2371166596344,
9.84482665348215));
#256076=CARTESIAN_POINT('Ctrl Pts',(11.9714539537628,-22.2609218839807,
9.86829289027126));
#256077=CARTESIAN_POINT('Ctrl Pts',(11.974977644649,-22.2999298686173,9.91852290019466));
#256078=CARTESIAN_POINT('Ctrl Pts',(11.9743022136316,-22.3155835564963,
9.9444816626982));
#256079=CARTESIAN_POINT('Ctrl Pts',(11.9685975704181,-22.339885113205,9.99775550229982));
#256080=CARTESIAN_POINT('Ctrl Pts',(11.9637608274663,-22.3487306893099,
10.0246203514614));
#256081=CARTESIAN_POINT('Ctrl Pts',(11.9565231949122,-22.355013522804,10.0549019429126));
#256082=CARTESIAN_POINT('Ctrl Pts',(11.9547911170819,-22.3563619994972,
10.0616395091772));
#256083=CARTESIAN_POINT('Ctrl Pts',(11.9529313083798,-22.3575140961908,
10.0683795968226));
#256084=CARTESIAN_POINT('Ctrl Pts',(11.952048377658,-22.3580038472185,10.0715904324152));
#256085=CARTESIAN_POINT('Origin',(11.1978514092335,-20.8844735751451,10.071619938));
#256086=CARTESIAN_POINT('Origin',(11.8020480566562,-22.0880962473731,10.0748303832271));
#256087=CARTESIAN_POINT('Origin',(0.,-0.795020000000708,10.071619938));
#256088=CARTESIAN_POINT('Origin',(10.0544321356701,-22.9712651236647,10.071619938));
#256089=CARTESIAN_POINT('Origin',(9.44775716915166,-21.7637462942379,10.071619938));
#256090=CARTESIAN_POINT('Origin',(10.0544321356701,-22.9712651236646,10.071619938));
#256091=CARTESIAN_POINT('Origin',(10.0544321356701,-22.9712651236647,10.071619938));
#256092=CARTESIAN_POINT('Origin',(10.0544321356701,-22.9712651236647,10.071619938));
#256093=CARTESIAN_POINT('Ctrl Pts',(10.1802928065561,-23.2488657928356,
10.071619938));
#256094=CARTESIAN_POINT('Ctrl Pts',(10.0087992478891,-23.3266188271165,
9.84169833025655));
#256095=CARTESIAN_POINT('Ctrl Pts',(9.88178442036549,-23.0580058388812,
9.83588310438291));
#256096=CARTESIAN_POINT('Ctrl Pts',(9.87032084096336,-23.3894032045855,
10.346901183518));
#256097=CARTESIAN_POINT('Ctrl Pts',(9.72375238600415,-23.4530065957026,
10.0955766266966));
#256098=CARTESIAN_POINT('Ctrl Pts',(9.60012557266553,-23.1844948870421,
10.0887053135421));
#256099=CARTESIAN_POINT('Ctrl Pts',(9.52317213103196,-23.5391060384762,
10.5571849273099));
#256100=CARTESIAN_POINT('Ctrl Pts',(9.40141945920879,-23.589486120264,10.2908525129655));
#256101=CARTESIAN_POINT('Ctrl Pts',(9.28431659322879,-23.3187690024263,
10.2818954139833));
#256102=CARTESIAN_POINT('Ctrl Pts',(8.75572086057829,-23.8454345163272,
10.846520733936));
#256103=CARTESIAN_POINT('Ctrl Pts',(8.69234465032038,-23.8689421344251,
10.5550556520509));
#256104=CARTESIAN_POINT('Ctrl Pts',(8.58597745657736,-23.591354324529,10.5474874769484));
#256105=CARTESIAN_POINT('Ctrl Pts',(8.35602151393058,-23.9937971465311,
10.918138995195));
#256106=CARTESIAN_POINT('Ctrl Pts',(8.32057113574795,-24.0058302255422,
10.6178487315908));
#256107=CARTESIAN_POINT('Ctrl Pts',(8.22188239626872,-23.7224422848886,
10.6131694543414));
#256108=CARTESIAN_POINT('Ctrl Pts',(7.94032394225654,-24.1352172615419,
10.9160714059922));
#256109=CARTESIAN_POINT('Ctrl Pts',(7.94170059252534,-24.134748925779,10.6110734887813));
#256110=CARTESIAN_POINT('Ctrl Pts',(7.8434672852933,-23.8459998638302,10.6112749365911));
#256111=CARTESIAN_POINT('Origin',(7.85677005340261,-23.8416778917043,10.9161096438365));
#256112=CARTESIAN_POINT('Ctrl Pts',(7.46801397999953,-23.9705716792059,
10.6109457952955));
#256113=CARTESIAN_POINT('Ctrl Pts',(7.56154464519586,-24.2606674495911,
10.6109449729738));
#256114=CARTESIAN_POINT('Ctrl Pts',(7.56524722162735,-24.259473690451,10.9157209680834));
#256115=CARTESIAN_POINT('Ctrl Pts',(7.60013363309136,-23.9277318425941,
10.6091729412031));
#256116=CARTESIAN_POINT('Ctrl Pts',(7.6954156568943,-24.217528536284,10.6089185356573));
#256117=CARTESIAN_POINT('Ctrl Pts',(7.69639066260216,-24.2171913272833,
10.9139839009092));
#256118=CARTESIAN_POINT('Ctrl Pts',(7.73186060958549,-23.8838199699353,
10.6093174232668));
#256119=CARTESIAN_POINT('Ctrl Pts',(7.82880953788517,-24.1732797624591,
10.6088579511704));
#256120=CARTESIAN_POINT('Ctrl Pts',(7.82713555724638,-24.1738238116512,
10.9141252327293));
#256121=CARTESIAN_POINT('Ctrl Pts',(7.86319539792839,-23.8388378425937,
10.6113834750588));
#256122=CARTESIAN_POINT('Ctrl Pts',(7.96178325484524,-24.1279062459633,
10.6107643672857));
#256123=CARTESIAN_POINT('Ctrl Pts',(7.95748239545571,-24.1293729252832,
10.9161491116866));
#256124=CARTESIAN_POINT('Origin',(7.47171679879719,-23.9693787059972,10.9157209680834));
#256125=CARTESIAN_POINT('Ctrl Pts',(7.56525130817253,-24.2594721722003,
10.9160621750697));
#256126=CARTESIAN_POINT('Ctrl Pts',(7.56164941488635,-24.2609924044497,
10.6109449720527));
#256127=CARTESIAN_POINT('Ctrl Pts',(7.46801397999952,-23.9705716792059,
10.6109457952955));
#256128=CARTESIAN_POINT('Ctrl Pts',(6.92358896141118,-24.4663526429328,
10.924561342935));
#256129=CARTESIAN_POINT('Ctrl Pts',(6.96004168643438,-24.4548467259537,
10.6189195215239));
#256130=CARTESIAN_POINT('Ctrl Pts',(6.87442042167154,-24.1618560275553,
10.6189063075202));
#256131=CARTESIAN_POINT('Ctrl Pts',(6.28987956343605,-24.6412035717084,
10.7974572706402));
#256132=CARTESIAN_POINT('Ctrl Pts',(6.36791425281598,-24.6201105179355,
10.4994265823464));
#256133=CARTESIAN_POINT('Ctrl Pts',(6.29014745777976,-24.3243292834043,
10.4999741036795));
#256134=CARTESIAN_POINT('Ctrl Pts',(5.68256633542763,-24.7850592442482,
10.5297769889579));
#256135=CARTESIAN_POINT('Ctrl Pts',(5.80115286723316,-24.7573208525255,
10.2493310610096));
#256136=CARTESIAN_POINT('Ctrl Pts',(5.73044285841713,-24.4598618019068,
10.2498880727598));
#256137=CARTESIAN_POINT('Origin',(5.62327787310352,-24.4858663191499,10.5342994941477));
#256138=CARTESIAN_POINT('Ctrl Pts',(5.73666448474537,-24.7721806556139,
10.5532882603247));
#256139=CARTESIAN_POINT('Ctrl Pts',(5.85514556835265,-24.7438334199171,
10.273230156355));
#256140=CARTESIAN_POINT('Ctrl Pts',(5.78384495797551,-24.4468657679276,
10.2737879871656));
#256141=CARTESIAN_POINT('Ctrl Pts',(3.31268356420418,-25.3521311117291,
9.48250340422286));
#256142=CARTESIAN_POINT('Ctrl Pts',(3.43402927320824,-25.335761860876,9.20244500357092));
#256143=CARTESIAN_POINT('Ctrl Pts',(3.39275270386916,-25.0315859321765,
9.20300347992662));
#256144=CARTESIAN_POINT('Ctrl Pts',(0.800167582942027,-25.5618169703788,
8.41161928150494));
#256145=CARTESIAN_POINT('Ctrl Pts',(0.922549614296199,-25.5578627624675,
8.13156097068113));
#256146=CARTESIAN_POINT('Ctrl Pts',(0.912391728729052,-25.2510649404847,
8.13211780363611));
#256147=CARTESIAN_POINT('Ctrl Pts',(-1.68816103856176,-25.3910291239116,
7.34006573016264));
#256148=CARTESIAN_POINT('Ctrl Pts',(-1.56662196485694,-25.3993710271796,
7.06000762723964));
#256149=CARTESIAN_POINT('Ctrl Pts',(-1.54595146097469,-25.0946641288435,
7.06056545843313));
#256150=CARTESIAN_POINT('Origin',(-1.62334782942737,-25.089920600339,7.35922429187532));
#256151=CARTESIAN_POINT('Ctrl Pts',(-1.37194914627626,-25.4106830326876,
7.47011527926086));
#256152=CARTESIAN_POINT('Ctrl Pts',(-1.2634283879717,-25.4178648547749,
7.18376723003875));
#256153=CARTESIAN_POINT('Ctrl Pts',(-1.24662188583688,-25.1118231480631,
7.18431644815498));
#256154=CARTESIAN_POINT('Ctrl Pts',(-1.80134196014257,-25.3867806135827,
7.30989385183653));
#256155=CARTESIAN_POINT('Ctrl Pts',(-1.67123543238676,-25.3967071123825,
7.03150940083899));
#256156=CARTESIAN_POINT('Ctrl Pts',(-1.64889901626587,-25.0913129172846,
7.03203710171972));
#256157=CARTESIAN_POINT('Ctrl Pts',(-2.19886710887064,-25.353267266393,
7.1014359654376));
#256158=CARTESIAN_POINT('Ctrl Pts',(-2.03911901268343,-25.3681769219395,
6.83769641665087));
#256159=CARTESIAN_POINT('Ctrl Pts',(-2.01204390284118,-25.0625310046535,
6.83877249573858));
#256160=CARTESIAN_POINT('Ctrl Pts',(-2.69985832781151,-25.3010418815122,
6.71782313013275));
#256161=CARTESIAN_POINT('Ctrl Pts',(-2.50273669853307,-25.3237006903654,
6.48265686503748));
#256162=CARTESIAN_POINT('Ctrl Pts',(-2.4700678376891,-25.0180473156818,
6.48391160660283));
#256163=CARTESIAN_POINT('Ctrl Pts',(-2.83633033243184,-25.2855236836781,
6.59798174155316));
#256164=CARTESIAN_POINT('Ctrl Pts',(-2.62877769553455,-25.3105149656729,
6.37193028500243));
#256165=CARTESIAN_POINT('Ctrl Pts',(-2.59456218231867,-25.0048562870664,
6.37327448731233));
#256166=CARTESIAN_POINT('Ctrl Pts',(-3.08801042681191,-25.2550635808675,
6.34393962200348));
#256167=CARTESIAN_POINT('Ctrl Pts',(-2.86068497716651,-25.2847187888305,
6.13787574712998));
#256168=CARTESIAN_POINT('Ctrl Pts',(-2.82366337817102,-24.9790283864679,
6.13934291468578));
#256169=CARTESIAN_POINT('Ctrl Pts',(-3.2042211443515,-25.2400177066385,
6.20901298110953));
#256170=CARTESIAN_POINT('Ctrl Pts',(-2.96747198365594,-25.2720197721258,
6.01386543313886));
#256171=CARTESIAN_POINT('Ctrl Pts',(-2.9291866712338,-24.9663030435323,
6.01537784496332));
#256172=CARTESIAN_POINT('Ctrl Pts',(-3.5226508614568,-25.1968702684858,
5.7792907671427));
#256173=CARTESIAN_POINT('Ctrl Pts',(-3.25950707873807,-25.2357124579715,
5.61991286507676));
#256174=CARTESIAN_POINT('Ctrl Pts',(-3.21772719607688,-24.929901680659,
5.62157069731005));
#256175=CARTESIAN_POINT('Ctrl Pts',(-3.69532576284648,-25.1706551473243,
5.4548555221144));
#256176=CARTESIAN_POINT('Ctrl Pts',(-3.41679471658294,-25.2138421106398,
5.32402373319015));
#256177=CARTESIAN_POINT('Ctrl Pts',(-3.37334315239527,-24.9079151067986,
5.32553441188353));
#256178=CARTESIAN_POINT('Ctrl Pts',(-3.95604967588934,-25.1298694726585,
4.69051479944865));
#256179=CARTESIAN_POINT('Ctrl Pts',(-3.65384633490905,-25.1799319723609,
4.6296584860795));
#256180=CARTESIAN_POINT('Ctrl Pts',(-3.60780912438177,-24.8738045408971,
4.63064304996437));
#256181=CARTESIAN_POINT('Ctrl Pts',(-4.0163946195269,-25.1193724991368,
4.22992663698054));
#256182=CARTESIAN_POINT('Ctrl Pts',(-3.70811060884626,-25.171321141138,
4.21343250998697));
#256183=CARTESIAN_POINT('Ctrl Pts',(-3.66163210983387,-24.8651009322718,
4.21360308311364));
#256184=CARTESIAN_POINT('Ctrl Pts',(-3.97376070442213,-25.1266065666496,
3.76488685647451));
#256185=CARTESIAN_POINT('Ctrl Pts',(-3.66965487717443,-25.1772755153595,
3.79303368043057));
#256186=CARTESIAN_POINT('Ctrl Pts',(-3.62352935249818,-24.8711107775995,
3.79266278595951));
#256187=CARTESIAN_POINT('Origin',(-3.93689151037305,-24.8237182292261,4.05816880419901));
#256188=CARTESIAN_POINT('Origin',(-3.93689151030474,-24.8237182292372,13.49502));
#256189=CARTESIAN_POINT('',(0.,0.,0.));
#256190=CARTESIAN_POINT('',(134.889498250128,-4.01585793633018,40.2830352138153));
#256191=CARTESIAN_POINT('',(0.,0.,230.));
#256192=CARTESIAN_POINT('',(0.,0.,280.));
#256193=CARTESIAN_POINT('',(0.,0.,230.));
#256194=CARTESIAN_POINT('',(160.,0.,220.));
#256195=CARTESIAN_POINT('',(-76.2000055033441,1.15171043026844,102.471199999998));
#256196=CARTESIAN_POINT('',(76.1999944966559,1.15171042389774,102.471199999998));
#256197=CARTESIAN_POINT('',(-41.931058229823,101.138538016727,51.1387342256412));
#256198=CARTESIAN_POINT('',(131.138873606351,58.9017549825181,34.3991899072121));
#256199=CARTESIAN_POINT('',(240.,0.,0.));
#256200=CARTESIAN_POINT('',(-76.2000055033443,1.15171043026845,100.971199999998));
#256201=CARTESIAN_POINT('',(76.1999944966557,1.15171042389775,100.971199999998));
#256202=CARTESIAN_POINT('',(-100.,-2.22044604925031E-14,0.));
#256203=CARTESIAN_POINT('',(310.,-6.88338275267597E-14,0.));
#256204=CARTESIAN_POINT('',(385.740155347237,-2.90975478695002,38.7019419616881));
#256205=CARTESIAN_POINT('',(334.326264019726,-3.18224674487649,38.7137703433377));
#256206=CARTESIAN_POINT('',(180.578232746967,-4.01556125499743,37.4777266555511));
#256207=CARTESIAN_POINT('',(378.587688812669,-2.49154563874876,38.0524187667408));
#256208=UNCERTAINTY_MEASURE_WITH_UNIT(LENGTH_MEASURE(0.01),#256280,
'DISTANCE_ACCURACY_VALUE',
'Maximum model space distance between geometric entities at asserted c
onnectivities');
#256209=UNCERTAINTY_MEASURE_WITH_UNIT(LENGTH_MEASURE(0.01),#256280,
'DISTANCE_ACCURACY_VALUE',
'Maximum model space distance between geometric entities at asserted c
onnectivities');
#256210=UNCERTAINTY_MEASURE_WITH_UNIT(LENGTH_MEASURE(0.01),#256280,
'DISTANCE_ACCURACY_VALUE',
'Maximum model space distance between geometric entities at asserted c
onnectivities');
#256211=UNCERTAINTY_MEASURE_WITH_UNIT(LENGTH_MEASURE(0.01),#256280,
'DISTANCE_ACCURACY_VALUE',
'Maximum model space distance between geometric entities at asserted c
onnectivities');
#256212=UNCERTAINTY_MEASURE_WITH_UNIT(LENGTH_MEASURE(0.01),#256280,
'DISTANCE_ACCURACY_VALUE',
'Maximum model space distance between geometric entities at asserted c
onnectivities');
#256213=UNCERTAINTY_MEASURE_WITH_UNIT(LENGTH_MEASURE(0.01),#256280,
'DISTANCE_ACCURACY_VALUE',
'Maximum model space distance between geometric entities at asserted c
onnectivities');
#256214=UNCERTAINTY_MEASURE_WITH_UNIT(LENGTH_MEASURE(0.01),#256280,
'DISTANCE_ACCURACY_VALUE',
'Maximum model space distance between geometric entities at asserted c
onnectivities');
#256215=UNCERTAINTY_MEASURE_WITH_UNIT(LENGTH_MEASURE(0.01),#256280,
'DISTANCE_ACCURACY_VALUE',
'Maximum model space distance between geometric entities at asserted c
onnectivities');
#256216=UNCERTAINTY_MEASURE_WITH_UNIT(LENGTH_MEASURE(0.01),#256280,
'DISTANCE_ACCURACY_VALUE',
'Maximum model space distance between geometric entities at asserted c
onnectivities');
#256217=UNCERTAINTY_MEASURE_WITH_UNIT(LENGTH_MEASURE(0.01),#256280,
'DISTANCE_ACCURACY_VALUE',
'Maximum model space distance between geometric entities at asserted c
onnectivities');
#256218=UNCERTAINTY_MEASURE_WITH_UNIT(LENGTH_MEASURE(0.01),#256280,
'DISTANCE_ACCURACY_VALUE',
'Maximum model space distance between geometric entities at asserted c
onnectivities');
#256219=UNCERTAINTY_MEASURE_WITH_UNIT(LENGTH_MEASURE(0.01),#256280,
'DISTANCE_ACCURACY_VALUE',
'Maximum model space distance between geometric entities at asserted c
onnectivities');
#256220=UNCERTAINTY_MEASURE_WITH_UNIT(LENGTH_MEASURE(0.01),#256280,
'DISTANCE_ACCURACY_VALUE',
'Maximum model space distance between geometric entities at asserted c
onnectivities');
#256221=UNCERTAINTY_MEASURE_WITH_UNIT(LENGTH_MEASURE(0.01),#256280,
'DISTANCE_ACCURACY_VALUE',
'Maximum model space distance between geometric entities at asserted c
onnectivities');
#256222=UNCERTAINTY_MEASURE_WITH_UNIT(LENGTH_MEASURE(0.01),#256280,
'DISTANCE_ACCURACY_VALUE',
'Maximum model space distance between geometric entities at asserted c
onnectivities');
#256223=UNCERTAINTY_MEASURE_WITH_UNIT(LENGTH_MEASURE(0.01),#256280,
'DISTANCE_ACCURACY_VALUE',
'Maximum model space distance between geometric entities at asserted c
onnectivities');
#256224=UNCERTAINTY_MEASURE_WITH_UNIT(LENGTH_MEASURE(0.01),#256280,
'DISTANCE_ACCURACY_VALUE',
'Maximum model space distance between geometric entities at asserted c
onnectivities');
#256225=UNCERTAINTY_MEASURE_WITH_UNIT(LENGTH_MEASURE(0.01),#256280,
'DISTANCE_ACCURACY_VALUE',
'Maximum model space distance between geometric entities at asserted c
onnectivities');
#256226=UNCERTAINTY_MEASURE_WITH_UNIT(LENGTH_MEASURE(0.01),#256280,
'DISTANCE_ACCURACY_VALUE',
'Maximum model space distance between geometric entities at asserted c
onnectivities');
#256227=UNCERTAINTY_MEASURE_WITH_UNIT(LENGTH_MEASURE(0.01),#256280,
'DISTANCE_ACCURACY_VALUE',
'Maximum model space distance between geometric entities at asserted c
onnectivities');
#256228=UNCERTAINTY_MEASURE_WITH_UNIT(LENGTH_MEASURE(0.01),#256280,
'DISTANCE_ACCURACY_VALUE',
'Maximum model space distance between geometric entities at asserted c
onnectivities');
#256229=UNCERTAINTY_MEASURE_WITH_UNIT(LENGTH_MEASURE(0.01),#256280,
'DISTANCE_ACCURACY_VALUE',
'Maximum model space distance between geometric entities at asserted c
onnectivities');
#256230=UNCERTAINTY_MEASURE_WITH_UNIT(LENGTH_MEASURE(0.01),#256280,
'DISTANCE_ACCURACY_VALUE',
'Maximum model space distance between geometric entities at asserted c
onnectivities');
#256231=UNCERTAINTY_MEASURE_WITH_UNIT(LENGTH_MEASURE(0.01),#256280,
'DISTANCE_ACCURACY_VALUE',
'Maximum model space distance between geometric entities at asserted c
onnectivities');
#256232=UNCERTAINTY_MEASURE_WITH_UNIT(LENGTH_MEASURE(0.01),#256280,
'DISTANCE_ACCURACY_VALUE',
'Maximum model space distance between geometric entities at asserted c
onnectivities');
#256233=UNCERTAINTY_MEASURE_WITH_UNIT(LENGTH_MEASURE(0.01),#256280,
'DISTANCE_ACCURACY_VALUE',
'Maximum model space distance between geometric entities at asserted c
onnectivities');
#256234=UNCERTAINTY_MEASURE_WITH_UNIT(LENGTH_MEASURE(0.01),#256280,
'DISTANCE_ACCURACY_VALUE',
'Maximum model space distance between geometric entities at asserted c
onnectivities');
#256235=UNCERTAINTY_MEASURE_WITH_UNIT(LENGTH_MEASURE(0.01),#256280,
'DISTANCE_ACCURACY_VALUE',
'Maximum model space distance between geometric entities at asserted c
onnectivities');
#256236=UNCERTAINTY_MEASURE_WITH_UNIT(LENGTH_MEASURE(0.01),#256280,
'DISTANCE_ACCURACY_VALUE',
'Maximum model space distance between geometric entities at asserted c
onnectivities');
#256237=UNCERTAINTY_MEASURE_WITH_UNIT(LENGTH_MEASURE(0.01),#256280,
'DISTANCE_ACCURACY_VALUE',
'Maximum model space distance between geometric entities at asserted c
onnectivities');
#256238=UNCERTAINTY_MEASURE_WITH_UNIT(LENGTH_MEASURE(0.01),#256280,
'DISTANCE_ACCURACY_VALUE',
'Maximum model space distance between geometric entities at asserted c
onnectivities');
#256239=UNCERTAINTY_MEASURE_WITH_UNIT(LENGTH_MEASURE(0.01),#256280,
'DISTANCE_ACCURACY_VALUE',
'Maximum model space distance between geometric entities at asserted c
onnectivities');
#256240=UNCERTAINTY_MEASURE_WITH_UNIT(LENGTH_MEASURE(0.01),#256280,
'DISTANCE_ACCURACY_VALUE',
'Maximum model space distance between geometric entities at asserted c
onnectivities');
#256241=UNCERTAINTY_MEASURE_WITH_UNIT(LENGTH_MEASURE(0.01),#256280,
'DISTANCE_ACCURACY_VALUE',
'Maximum model space distance between geometric entities at asserted c
onnectivities');
#256242=UNCERTAINTY_MEASURE_WITH_UNIT(LENGTH_MEASURE(0.01),#256280,
'DISTANCE_ACCURACY_VALUE',
'Maximum model space distance between geometric entities at asserted c
onnectivities');
#256243=UNCERTAINTY_MEASURE_WITH_UNIT(LENGTH_MEASURE(0.01),#256280,
'DISTANCE_ACCURACY_VALUE',
'Maximum model space distance between geometric entities at asserted c
onnectivities');
#256244=(
GEOMETRIC_REPRESENTATION_CONTEXT(3)
GLOBAL_UNCERTAINTY_ASSIGNED_CONTEXT((#256208))
GLOBAL_UNIT_ASSIGNED_CONTEXT((#256280,#256282,#256283))
REPRESENTATION_CONTEXT('','3D')
);
#256245=(
GEOMETRIC_REPRESENTATION_CONTEXT(3)
GLOBAL_UNCERTAINTY_ASSIGNED_CONTEXT((#256209))
GLOBAL_UNIT_ASSIGNED_CONTEXT((#256280,#256282,#256283))
REPRESENTATION_CONTEXT('','3D')
);
#256246=(
GEOMETRIC_REPRESENTATION_CONTEXT(3)
GLOBAL_UNCERTAINTY_ASSIGNED_CONTEXT((#256210))
GLOBAL_UNIT_ASSIGNED_CONTEXT((#256280,#256282,#256283))
REPRESENTATION_CONTEXT('','3D')
);
#256247=(
GEOMETRIC_REPRESENTATION_CONTEXT(3)
GLOBAL_UNCERTAINTY_ASSIGNED_CONTEXT((#256211))
GLOBAL_UNIT_ASSIGNED_CONTEXT((#256280,#256282,#256283))
REPRESENTATION_CONTEXT('','3D')
);
#256248=(
GEOMETRIC_REPRESENTATION_CONTEXT(3)
GLOBAL_UNCERTAINTY_ASSIGNED_CONTEXT((#256212))
GLOBAL_UNIT_ASSIGNED_CONTEXT((#256280,#256282,#256283))
REPRESENTATION_CONTEXT('','3D')
);
#256249=(
GEOMETRIC_REPRESENTATION_CONTEXT(3)
GLOBAL_UNCERTAINTY_ASSIGNED_CONTEXT((#256213))
GLOBAL_UNIT_ASSIGNED_CONTEXT((#256280,#256282,#256283))
REPRESENTATION_CONTEXT('','3D')
);
#256250=(
GEOMETRIC_REPRESENTATION_CONTEXT(3)
GLOBAL_UNCERTAINTY_ASSIGNED_CONTEXT((#256214))
GLOBAL_UNIT_ASSIGNED_CONTEXT((#256280,#256282,#256283))
REPRESENTATION_CONTEXT('','3D')
);
#256251=(
GEOMETRIC_REPRESENTATION_CONTEXT(3)
GLOBAL_UNCERTAINTY_ASSIGNED_CONTEXT((#256215))
GLOBAL_UNIT_ASSIGNED_CONTEXT((#256280,#256282,#256283))
REPRESENTATION_CONTEXT('','3D')
);
#256252=(
GEOMETRIC_REPRESENTATION_CONTEXT(3)
GLOBAL_UNCERTAINTY_ASSIGNED_CONTEXT((#256216))
GLOBAL_UNIT_ASSIGNED_CONTEXT((#256280,#256282,#256283))
REPRESENTATION_CONTEXT('','3D')
);
#256253=(
GEOMETRIC_REPRESENTATION_CONTEXT(3)
GLOBAL_UNCERTAINTY_ASSIGNED_CONTEXT((#256217))
GLOBAL_UNIT_ASSIGNED_CONTEXT((#256280,#256282,#256283))
REPRESENTATION_CONTEXT('','3D')
);
#256254=(
GEOMETRIC_REPRESENTATION_CONTEXT(3)
GLOBAL_UNCERTAINTY_ASSIGNED_CONTEXT((#256218))
GLOBAL_UNIT_ASSIGNED_CONTEXT((#256280,#256282,#256283))
REPRESENTATION_CONTEXT('','3D')
);
#256255=(
GEOMETRIC_REPRESENTATION_CONTEXT(3)
GLOBAL_UNCERTAINTY_ASSIGNED_CONTEXT((#256219))
GLOBAL_UNIT_ASSIGNED_CONTEXT((#256280,#256282,#256283))
REPRESENTATION_CONTEXT('','3D')
);
#256256=(
GEOMETRIC_REPRESENTATION_CONTEXT(3)
GLOBAL_UNCERTAINTY_ASSIGNED_CONTEXT((#256220))
GLOBAL_UNIT_ASSIGNED_CONTEXT((#256280,#256282,#256283))
REPRESENTATION_CONTEXT('','3D')
);
#256257=(
GEOMETRIC_REPRESENTATION_CONTEXT(3)
GLOBAL_UNCERTAINTY_ASSIGNED_CONTEXT((#256221))
GLOBAL_UNIT_ASSIGNED_CONTEXT((#256280,#256282,#256283))
REPRESENTATION_CONTEXT('','3D')
);
#256258=(
GEOMETRIC_REPRESENTATION_CONTEXT(3)
GLOBAL_UNCERTAINTY_ASSIGNED_CONTEXT((#256222))
GLOBAL_UNIT_ASSIGNED_CONTEXT((#256280,#256282,#256283))
REPRESENTATION_CONTEXT('','3D')
);
#256259=(
GEOMETRIC_REPRESENTATION_CONTEXT(3)
GLOBAL_UNCERTAINTY_ASSIGNED_CONTEXT((#256223))
GLOBAL_UNIT_ASSIGNED_CONTEXT((#256280,#256282,#256283))
REPRESENTATION_CONTEXT('','3D')
);
#256260=(
GEOMETRIC_REPRESENTATION_CONTEXT(3)
GLOBAL_UNCERTAINTY_ASSIGNED_CONTEXT((#256224))
GLOBAL_UNIT_ASSIGNED_CONTEXT((#256280,#256282,#256283))
REPRESENTATION_CONTEXT('','3D')
);
#256261=(
GEOMETRIC_REPRESENTATION_CONTEXT(3)
GLOBAL_UNCERTAINTY_ASSIGNED_CONTEXT((#256225))
GLOBAL_UNIT_ASSIGNED_CONTEXT((#256280,#256282,#256283))
REPRESENTATION_CONTEXT('','3D')
);
#256262=(
GEOMETRIC_REPRESENTATION_CONTEXT(3)
GLOBAL_UNCERTAINTY_ASSIGNED_CONTEXT((#256226))
GLOBAL_UNIT_ASSIGNED_CONTEXT((#256280,#256282,#256283))
REPRESENTATION_CONTEXT('','3D')
);
#256263=(
GEOMETRIC_REPRESENTATION_CONTEXT(3)
GLOBAL_UNCERTAINTY_ASSIGNED_CONTEXT((#256227))
GLOBAL_UNIT_ASSIGNED_CONTEXT((#256280,#256282,#256283))
REPRESENTATION_CONTEXT('','3D')
);
#256264=(
GEOMETRIC_REPRESENTATION_CONTEXT(3)
GLOBAL_UNCERTAINTY_ASSIGNED_CONTEXT((#256228))
GLOBAL_UNIT_ASSIGNED_CONTEXT((#256280,#256282,#256283))
REPRESENTATION_CONTEXT('','3D')
);
#256265=(
GEOMETRIC_REPRESENTATION_CONTEXT(3)
GLOBAL_UNCERTAINTY_ASSIGNED_CONTEXT((#256229))
GLOBAL_UNIT_ASSIGNED_CONTEXT((#256280,#256282,#256283))
REPRESENTATION_CONTEXT('','3D')
);
#256266=(
GEOMETRIC_REPRESENTATION_CONTEXT(3)
GLOBAL_UNCERTAINTY_ASSIGNED_CONTEXT((#256230))
GLOBAL_UNIT_ASSIGNED_CONTEXT((#256280,#256282,#256283))
REPRESENTATION_CONTEXT('','3D')
);
#256267=(
GEOMETRIC_REPRESENTATION_CONTEXT(3)
GLOBAL_UNCERTAINTY_ASSIGNED_CONTEXT((#256231))
GLOBAL_UNIT_ASSIGNED_CONTEXT((#256280,#256282,#256283))
REPRESENTATION_CONTEXT('','3D')
);
#256268=(
GEOMETRIC_REPRESENTATION_CONTEXT(3)
GLOBAL_UNCERTAINTY_ASSIGNED_CONTEXT((#256232))
GLOBAL_UNIT_ASSIGNED_CONTEXT((#256280,#256282,#256283))
REPRESENTATION_CONTEXT('','3D')
);
#256269=(
GEOMETRIC_REPRESENTATION_CONTEXT(3)
GLOBAL_UNCERTAINTY_ASSIGNED_CONTEXT((#256233))
GLOBAL_UNIT_ASSIGNED_CONTEXT((#256280,#256282,#256283))
REPRESENTATION_CONTEXT('','3D')
);
#256270=(
GEOMETRIC_REPRESENTATION_CONTEXT(3)
GLOBAL_UNCERTAINTY_ASSIGNED_CONTEXT((#256234))
GLOBAL_UNIT_ASSIGNED_CONTEXT((#256280,#256282,#256283))
REPRESENTATION_CONTEXT('','3D')
);
#256271=(
GEOMETRIC_REPRESENTATION_CONTEXT(3)
GLOBAL_UNCERTAINTY_ASSIGNED_CONTEXT((#256235))
GLOBAL_UNIT_ASSIGNED_CONTEXT((#256280,#256282,#256283))
REPRESENTATION_CONTEXT('','3D')
);
#256272=(
GEOMETRIC_REPRESENTATION_CONTEXT(3)
GLOBAL_UNCERTAINTY_ASSIGNED_CONTEXT((#256236))
GLOBAL_UNIT_ASSIGNED_CONTEXT((#256280,#256282,#256283))
REPRESENTATION_CONTEXT('','3D')
);
#256273=(
GEOMETRIC_REPRESENTATION_CONTEXT(3)
GLOBAL_UNCERTAINTY_ASSIGNED_CONTEXT((#256237))
GLOBAL_UNIT_ASSIGNED_CONTEXT((#256280,#256282,#256283))
REPRESENTATION_CONTEXT('','3D')
);
#256274=(
GEOMETRIC_REPRESENTATION_CONTEXT(3)
GLOBAL_UNCERTAINTY_ASSIGNED_CONTEXT((#256238))
GLOBAL_UNIT_ASSIGNED_CONTEXT((#256280,#256282,#256283))
REPRESENTATION_CONTEXT('','3D')
);
#256275=(
GEOMETRIC_REPRESENTATION_CONTEXT(3)
GLOBAL_UNCERTAINTY_ASSIGNED_CONTEXT((#256239))
GLOBAL_UNIT_ASSIGNED_CONTEXT((#256280,#256282,#256283))
REPRESENTATION_CONTEXT('','3D')
);
#256276=(
GEOMETRIC_REPRESENTATION_CONTEXT(3)
GLOBAL_UNCERTAINTY_ASSIGNED_CONTEXT((#256240))
GLOBAL_UNIT_ASSIGNED_CONTEXT((#256280,#256282,#256283))
REPRESENTATION_CONTEXT('','3D')
);
#256277=(
GEOMETRIC_REPRESENTATION_CONTEXT(3)
GLOBAL_UNCERTAINTY_ASSIGNED_CONTEXT((#256241))
GLOBAL_UNIT_ASSIGNED_CONTEXT((#256280,#256282,#256283))
REPRESENTATION_CONTEXT('','3D')
);
#256278=(
GEOMETRIC_REPRESENTATION_CONTEXT(3)
GLOBAL_UNCERTAINTY_ASSIGNED_CONTEXT((#256242))
GLOBAL_UNIT_ASSIGNED_CONTEXT((#256280,#256282,#256283))
REPRESENTATION_CONTEXT('','3D')
);
#256279=(
GEOMETRIC_REPRESENTATION_CONTEXT(3)
GLOBAL_UNCERTAINTY_ASSIGNED_CONTEXT((#256243))
GLOBAL_UNIT_ASSIGNED_CONTEXT((#256280,#256282,#256283))
REPRESENTATION_CONTEXT('','3D')
);
#256280=(
LENGTH_UNIT()
NAMED_UNIT(*)
SI_UNIT(.MILLI.,.METRE.)
);
#256281=(
LENGTH_UNIT()
NAMED_UNIT(*)
SI_UNIT($,.METRE.)
);
#256282=(
NAMED_UNIT(*)
PLANE_ANGLE_UNIT()
SI_UNIT($,.RADIAN.)
);
#256283=(
NAMED_UNIT(*)
SI_UNIT($,.STERADIAN.)
SOLID_ANGLE_UNIT()
);
#256284=SHAPE_DEFINITION_REPRESENTATION(#256319,#256396);
#256285=SHAPE_DEFINITION_REPRESENTATION(#256320,#256397);
#256286=SHAPE_DEFINITION_REPRESENTATION(#256321,#256398);
#256287=SHAPE_DEFINITION_REPRESENTATION(#256322,#256399);
#256288=SHAPE_DEFINITION_REPRESENTATION(#256325,#256400);
#256289=SHAPE_DEFINITION_REPRESENTATION(#256326,#256401);
#256290=SHAPE_DEFINITION_REPRESENTATION(#256327,#256402);
#256291=SHAPE_DEFINITION_REPRESENTATION(#256328,#256403);
#256292=SHAPE_DEFINITION_REPRESENTATION(#256331,#256404);
#256293=SHAPE_DEFINITION_REPRESENTATION(#256332,#256405);
#256294=SHAPE_DEFINITION_REPRESENTATION(#256333,#256406);
#256295=SHAPE_DEFINITION_REPRESENTATION(#256334,#256407);
#256296=SHAPE_DEFINITION_REPRESENTATION(#256335,#256408);
#256297=SHAPE_DEFINITION_REPRESENTATION(#256336,#256409);
#256298=SHAPE_DEFINITION_REPRESENTATION(#256337,#256410);
#256299=SHAPE_DEFINITION_REPRESENTATION(#256342,#256411);
#256300=SHAPE_DEFINITION_REPRESENTATION(#256347,#256412);
#256301=SHAPE_DEFINITION_REPRESENTATION(#256348,#256413);
#256302=SHAPE_DEFINITION_REPRESENTATION(#256349,#256414);
#256303=SHAPE_DEFINITION_REPRESENTATION(#256350,#256415);
#256304=SHAPE_DEFINITION_REPRESENTATION(#256351,#256416);
#256305=SHAPE_DEFINITION_REPRESENTATION(#256354,#256417);
#256306=SHAPE_DEFINITION_REPRESENTATION(#256355,#256418);
#256307=SHAPE_DEFINITION_REPRESENTATION(#256356,#256419);
#256308=SHAPE_DEFINITION_REPRESENTATION(#256357,#256420);
#256309=SHAPE_DEFINITION_REPRESENTATION(#256358,#256421);
#256310=SHAPE_DEFINITION_REPRESENTATION(#256359,#256422);
#256311=SHAPE_DEFINITION_REPRESENTATION(#256364,#256423);
#256312=SHAPE_DEFINITION_REPRESENTATION(#256365,#256424);
#256313=SHAPE_DEFINITION_REPRESENTATION(#256366,#256425);
#256314=SHAPE_DEFINITION_REPRESENTATION(#256367,#256426);
#256315=SHAPE_DEFINITION_REPRESENTATION(#256368,#256427);
#256316=SHAPE_DEFINITION_REPRESENTATION(#256374,#256428);
#256317=SHAPE_DEFINITION_REPRESENTATION(#256375,#256429);
#256318=SHAPE_DEFINITION_REPRESENTATION(#256376,#256430);
#256319=PRODUCT_DEFINITION_SHAPE('',$,#256432);
#256320=PRODUCT_DEFINITION_SHAPE('',$,#256433);
#256321=PRODUCT_DEFINITION_SHAPE('',$,#256434);
#256322=PRODUCT_DEFINITION_SHAPE('',$,#256435);
#256323=PRODUCT_DEFINITION_SHAPE($,$,#137);
#256324=PRODUCT_DEFINITION_SHAPE($,$,#138);
#256325=PRODUCT_DEFINITION_SHAPE('',$,#256436);
#256326=PRODUCT_DEFINITION_SHAPE('',$,#256437);
#256327=PRODUCT_DEFINITION_SHAPE('',$,#256438);
#256328=PRODUCT_DEFINITION_SHAPE('',$,#256439);
#256329=PRODUCT_DEFINITION_SHAPE($,$,#139);
#256330=PRODUCT_DEFINITION_SHAPE($,$,#140);
#256331=PRODUCT_DEFINITION_SHAPE('',$,#256440);
#256332=PRODUCT_DEFINITION_SHAPE('',$,#256441);
#256333=PRODUCT_DEFINITION_SHAPE('',$,#256442);
#256334=PRODUCT_DEFINITION_SHAPE('',$,#256443);
#256335=PRODUCT_DEFINITION_SHAPE('',$,#256444);
#256336=PRODUCT_DEFINITION_SHAPE('',$,#256445);
#256337=PRODUCT_DEFINITION_SHAPE('',$,#256446);
#256338=PRODUCT_DEFINITION_SHAPE($,$,#141);
#256339=PRODUCT_DEFINITION_SHAPE($,$,#142);
#256340=PRODUCT_DEFINITION_SHAPE($,$,#143);
#256341=PRODUCT_DEFINITION_SHAPE($,$,#144);
#256342=PRODUCT_DEFINITION_SHAPE('',$,#256447);
#256343=PRODUCT_DEFINITION_SHAPE($,$,#145);
#256344=PRODUCT_DEFINITION_SHAPE($,$,#146);
#256345=PRODUCT_DEFINITION_SHAPE($,$,#147);
#256346=PRODUCT_DEFINITION_SHAPE($,$,#148);
#256347=PRODUCT_DEFINITION_SHAPE('',$,#256448);
#256348=PRODUCT_DEFINITION_SHAPE('',$,#256449);
#256349=PRODUCT_DEFINITION_SHAPE('',$,#256450);
#256350=PRODUCT_DEFINITION_SHAPE('',$,#256451);
#256351=PRODUCT_DEFINITION_SHAPE('',$,#256452);
#256352=PRODUCT_DEFINITION_SHAPE($,$,#149);
#256353=PRODUCT_DEFINITION_SHAPE($,$,#150);
#256354=PRODUCT_DEFINITION_SHAPE('',$,#256453);
#256355=PRODUCT_DEFINITION_SHAPE('',$,#256454);
#256356=PRODUCT_DEFINITION_SHAPE('',$,#256455);
#256357=PRODUCT_DEFINITION_SHAPE('',$,#256456);
#256358=PRODUCT_DEFINITION_SHAPE('',$,#256457);
#256359=PRODUCT_DEFINITION_SHAPE('',$,#256458);
#256360=PRODUCT_DEFINITION_SHAPE($,$,#151);
#256361=PRODUCT_DEFINITION_SHAPE($,$,#152);
#256362=PRODUCT_DEFINITION_SHAPE($,$,#153);
#256363=PRODUCT_DEFINITION_SHAPE($,$,#154);
#256364=PRODUCT_DEFINITION_SHAPE('',$,#256459);
#256365=PRODUCT_DEFINITION_SHAPE('',$,#256460);
#256366=PRODUCT_DEFINITION_SHAPE('',$,#256461);
#256367=PRODUCT_DEFINITION_SHAPE('',$,#256462);
#256368=PRODUCT_DEFINITION_SHAPE('',$,#256463);
#256369=PRODUCT_DEFINITION_SHAPE($,$,#155);
#256370=PRODUCT_DEFINITION_SHAPE($,$,#156);
#256371=PRODUCT_DEFINITION_SHAPE($,$,#157);
#256372=PRODUCT_DEFINITION_SHAPE($,$,#158);
#256373=PRODUCT_DEFINITION_SHAPE($,$,#159);
#256374=PRODUCT_DEFINITION_SHAPE('',$,#256464);
#256375=PRODUCT_DEFINITION_SHAPE('',$,#256465);
#256376=PRODUCT_DEFINITION_SHAPE('',$,#256466);
#256377=PRODUCT_DEFINITION_SHAPE($,$,#160);
#256378=PRODUCT_DEFINITION_SHAPE($,$,#161);
#256379=PRODUCT_DEFINITION_SHAPE($,$,#162);
#256380=PRODUCT_DEFINITION_SHAPE($,$,#163);
#256381=PRODUCT_DEFINITION_SHAPE($,$,#164);
#256382=PRODUCT_DEFINITION_SHAPE($,$,#165);
#256383=PRODUCT_DEFINITION_SHAPE($,$,#166);
#256384=PRODUCT_DEFINITION_SHAPE($,$,#167);
#256385=PRODUCT_DEFINITION_SHAPE($,$,#168);
#256386=PRODUCT_DEFINITION_SHAPE($,$,#169);
#256387=PRODUCT_DEFINITION_SHAPE($,$,#170);
#256388=PRODUCT_DEFINITION_SHAPE($,$,#171);
#256389=PRODUCT_DEFINITION_SHAPE($,$,#172);
#256390=PRODUCT_DEFINITION_SHAPE($,$,#173);
#256391=PRODUCT_DEFINITION_SHAPE($,$,#174);
#256392=PRODUCT_DEFINITION_SHAPE($,$,#175);
#256393=PRODUCT_DEFINITION_SHAPE($,$,#176);
#256394=PRODUCT_DEFINITION_SHAPE($,$,#177);
#256395=PRODUCT_DEFINITION_SHAPE($,$,#178);
#256396=SHAPE_REPRESENTATION('',(#74105,#81578,#81579,#81580,#81581,#81582,
#81583,#81584,#81585,#81586,#81587,#81588,#81589,#81590,#81591,#81592,#81593,
#81594,#81595,#81596),#256244);
#256397=SHAPE_REPRESENTATION('',(#74106,#75135,#75136),#256245);
#256398=SHAPE_REPRESENTATION('',(#74107),#256246);
#256399=SHAPE_REPRESENTATION('',(#74500),#256247);
#256400=SHAPE_REPRESENTATION('',(#75137),#256248);
#256401=SHAPE_REPRESENTATION('',(#75177,#75306),#256249);
#256402=SHAPE_REPRESENTATION('',(#75178,#75307),#256250);
#256403=SHAPE_REPRESENTATION('',(#75179),#256251);
#256404=SHAPE_REPRESENTATION('',(#75308,#78283,#78284),#256252);
#256405=SHAPE_REPRESENTATION('',(#75309,#75478),#256253);
#256406=SHAPE_REPRESENTATION('',(#75310,#75477),#256254);
#256407=SHAPE_REPRESENTATION('',(#75311,#78285,#78286),#256255);
#256408=SHAPE_REPRESENTATION('',(#75312,#75480),#256256);
#256409=SHAPE_REPRESENTATION('',(#75313,#75479),#256257);
#256410=SHAPE_REPRESENTATION('',(#75314),#256258);
#256411=SHAPE_REPRESENTATION('',(#75481),#256259);
#256412=SHAPE_REPRESENTATION('',(#78287),#256260);
#256413=SHAPE_REPRESENTATION('',(#78298),#256261);
#256414=SHAPE_REPRESENTATION('',(#78620,#78849),#256262);
#256415=SHAPE_REPRESENTATION('',(#78621,#78848),#256263);
#256416=SHAPE_REPRESENTATION('',(#78622),#256264);
#256417=SHAPE_REPRESENTATION('',(#78850),#256265);
#256418=SHAPE_REPRESENTATION('',(#78873,#81208,#81209,#81210,#81211),#256266);
#256419=SHAPE_REPRESENTATION('',(#78874),#256267);
#256420=SHAPE_REPRESENTATION('',(#81069),#256268);
#256421=SHAPE_REPRESENTATION('',(#81140),#256269);
#256422=SHAPE_REPRESENTATION('',(#81149),#256270);
#256423=SHAPE_REPRESENTATION('',(#81212,#81286,#81287,#81288),#256271);
#256424=SHAPE_REPRESENTATION('',(#81213),#256272);
#256425=SHAPE_REPRESENTATION('',(#81246,#81284),#256273);
#256426=SHAPE_REPRESENTATION('',(#81247,#81285),#256274);
#256427=SHAPE_REPRESENTATION('',(#81248),#256275);
#256428=SHAPE_REPRESENTATION('',(#81289),#256276);
#256429=SHAPE_REPRESENTATION('',(#81398),#256277);
#256430=SHAPE_REPRESENTATION('',(#81407),#256278);
#256431=PRODUCT_DEFINITION_CONTEXT('part definition',#256538,'design');
#256432=PRODUCT_DEFINITION('Assembled MS PAPR','Assembled MS PAPR v10',
#256467,#256431);
#256433=PRODUCT_DEFINITION('Pelican Vault V100','Pelican Vault V100 v3',
#256468,#256431);
#256434=PRODUCT_DEFINITION('Pelican Vault V100 bottom v3',
'Pelican Vault V100 bottom v3',#256469,#256431);
#256435=PRODUCT_DEFINITION('pelican Vault V100 Top v2',
'pelican Vault V100 Top v2',#256470,#256431);
#256436=PRODUCT_DEFINITION('Hose Insert v5 200926',
'Hose Insert v5 200926 v2',#256471,#256431);
#256437=PRODUCT_DEFINITION('Enclosure strap loop',
'Enclosure strap loop v3',#256472,#256431);
#256438=PRODUCT_DEFINITION('Enclosure strap loop_1',
'Enclosure strap loop v3',#256473,#256431);
#256439=PRODUCT_DEFINITION('molded strap loop','molded strap loop',#256474,
#256431);
#256440=PRODUCT_DEFINITION('Custom Filter Assembly',
'Custom Filter Assembly v1',#256475,#256431);
#256441=PRODUCT_DEFINITION('Housing v2','Housing v2',#256476,#256431);
#256442=PRODUCT_DEFINITION('KFilterPanFabThing v3',
'KFilterPanFabThing v3',#256477,#256431);
#256443=PRODUCT_DEFINITION('Custom Filter Assembly_1',
'Custom Filter Assembly v1',#256478,#256431);
#256444=PRODUCT_DEFINITION('Housing v2_1','Housing v2',#256479,#256431);
#256445=PRODUCT_DEFINITION('KFilterPanFabThing v3_1',
'KFilterPanFabThing v3',#256480,#256431);
#256446=PRODUCT_DEFINITION('1271-13987 - Rev01','1271-13987 - Rev01',#256481,
#256431);
#256447=PRODUCT_DEFINITION('Lid v2','Lid v2',#256482,#256431);
#256448=PRODUCT_DEFINITION('Blower Mount- Pelican Case',
'Blower Mount- Pelican Case v2',#256483,#256431);
#256449=PRODUCT_DEFINITION('switch body','switch body v1',#256484,#256431);
#256450=PRODUCT_DEFINITION('Switch Guard','Switch Guard v2',#256485,#256431);
#256451=PRODUCT_DEFINITION('New Switch Guards','New Switch Guards',#256486,
#256431);
#256452=PRODUCT_DEFINITION('wide','wide',#256487,#256431);
#256453=PRODUCT_DEFINITION('Filter Insert','Filter Insert v3',#256488,#256431);
#256454=PRODUCT_DEFINITION('Blower Assembly','Blower Assembly v3',#256489,
#256431);
#256455=PRODUCT_DEFINITION('Blower model v7','Blower model v7',#256490,
#256431);
#256456=PRODUCT_DEFINITION('Blower Adapter v1','Blower Adapter v1',#256491,
#256431);
#256457=PRODUCT_DEFINITION('3/4 inch silicone hose v2',
'3/4 inch silicone hose v2',#256492,#256431);
#256458=PRODUCT_DEFINITION('Venturi v5','Venturi v5',#256493,#256431);
#256459=PRODUCT_DEFINITION('Hose Assembly','Hose Assembly v5',#256494,#256431);
#256460=PRODUCT_DEFINITION('flexaust 1.25 inch hose',
'flexaust 1.25 inch hose v1',#256495,#256431);
#256461=PRODUCT_DEFINITION('flexaust 1.25 inch hose adapter',
'flexaust 1.25 inch hose adapter v2',#256496,#256431);
#256462=PRODUCT_DEFINITION('flexaust 1.25 inch hose adapter_1',
'flexaust 1.25 inch hose adapter v2',#256497,#256431);
#256463=PRODUCT_DEFINITION('20 mm hose adapter','20 mm hose adapter',#256498,
#256431);
#256464=PRODUCT_DEFINITION(
'Hunter VHA IE coupler with NATO thread v6 200926',
'Hunter VHA IE coupler with NATO thread v6 200926 v2',#256499,#256431);
#256465=PRODUCT_DEFINITION('Filter Gasket','Filter Gasket v1',#256500,#256431);
#256466=PRODUCT_DEFINITION('Final Locking Ring','Final Locking Ring v2',
#256501,#256431);
#256467=PRODUCT_DEFINITION_FORMATION('',$,#256540);
#256468=PRODUCT_DEFINITION_FORMATION('',$,#256541);
#256469=PRODUCT_DEFINITION_FORMATION('',$,#256542);
#256470=PRODUCT_DEFINITION_FORMATION('',$,#256543);
#256471=PRODUCT_DEFINITION_FORMATION('',$,#256544);
#256472=PRODUCT_DEFINITION_FORMATION('',$,#256545);
#256473=PRODUCT_DEFINITION_FORMATION('',$,#256546);
#256474=PRODUCT_DEFINITION_FORMATION('',$,#256547);
#256475=PRODUCT_DEFINITION_FORMATION('',$,#256548);
#256476=PRODUCT_DEFINITION_FORMATION('',$,#256549);
#256477=PRODUCT_DEFINITION_FORMATION('',$,#256550);
#256478=PRODUCT_DEFINITION_FORMATION('',$,#256551);
#256479=PRODUCT_DEFINITION_FORMATION('',$,#256552);
#256480=PRODUCT_DEFINITION_FORMATION('',$,#256553);
#256481=PRODUCT_DEFINITION_FORMATION('',$,#256554);
#256482=PRODUCT_DEFINITION_FORMATION('',$,#256555);
#256483=PRODUCT_DEFINITION_FORMATION('',$,#256556);
#256484=PRODUCT_DEFINITION_FORMATION('',$,#256557);
#256485=PRODUCT_DEFINITION_FORMATION('',$,#256558);
#256486=PRODUCT_DEFINITION_FORMATION('',$,#256559);
#256487=PRODUCT_DEFINITION_FORMATION('',$,#256560);
#256488=PRODUCT_DEFINITION_FORMATION('',$,#256561);
#256489=PRODUCT_DEFINITION_FORMATION('',$,#256562);
#256490=PRODUCT_DEFINITION_FORMATION('',$,#256563);
#256491=PRODUCT_DEFINITION_FORMATION('',$,#256564);
#256492=PRODUCT_DEFINITION_FORMATION('',$,#256565);
#256493=PRODUCT_DEFINITION_FORMATION('',$,#256566);
#256494=PRODUCT_DEFINITION_FORMATION('',$,#256567);
#256495=PRODUCT_DEFINITION_FORMATION('',$,#256568);
#256496=PRODUCT_DEFINITION_FORMATION('',$,#256569);
#256497=PRODUCT_DEFINITION_FORMATION('',$,#256570);
#256498=PRODUCT_DEFINITION_FORMATION('',$,#256571);
#256499=PRODUCT_DEFINITION_FORMATION('',$,#256572);
#256500=PRODUCT_DEFINITION_FORMATION('',$,#256573);
#256501=PRODUCT_DEFINITION_FORMATION('',$,#256574);
#256502=PRODUCT_RELATED_PRODUCT_CATEGORY('Assembled MS PAPR v10',
'Assembled MS PAPR v10',(#256540));
#256503=PRODUCT_RELATED_PRODUCT_CATEGORY('Pelican Vault V100 v3',
'Pelican Vault V100 v3',(#256541));
#256504=PRODUCT_RELATED_PRODUCT_CATEGORY('Pelican Vault V100 bottom v3',
'Pelican Vault V100 bottom v3',(#256542));
#256505=PRODUCT_RELATED_PRODUCT_CATEGORY('pelican Vault V100 Top v2',
'pelican Vault V100 Top v2',(#256543));
#256506=PRODUCT_RELATED_PRODUCT_CATEGORY('Hose Insert v5 200926 v2',
'Hose Insert v5 200926 v2',(#256544));
#256507=PRODUCT_RELATED_PRODUCT_CATEGORY('Enclosure strap loop v3',
'Enclosure strap loop v3',(#256545));
#256508=PRODUCT_RELATED_PRODUCT_CATEGORY('Enclosure strap loop v3',
'Enclosure strap loop v3',(#256546));
#256509=PRODUCT_RELATED_PRODUCT_CATEGORY('molded strap loop',
'molded strap loop',(#256547));
#256510=PRODUCT_RELATED_PRODUCT_CATEGORY('Custom Filter Assembly v1',
'Custom Filter Assembly v1',(#256548));
#256511=PRODUCT_RELATED_PRODUCT_CATEGORY('Housing v2','Housing v2',(#256549));
#256512=PRODUCT_RELATED_PRODUCT_CATEGORY('KFilterPanFabThing v3',
'KFilterPanFabThing v3',(#256550));
#256513=PRODUCT_RELATED_PRODUCT_CATEGORY('Custom Filter Assembly v1',
'Custom Filter Assembly v1',(#256551));
#256514=PRODUCT_RELATED_PRODUCT_CATEGORY('Housing v2','Housing v2',(#256552));
#256515=PRODUCT_RELATED_PRODUCT_CATEGORY('KFilterPanFabThing v3',
'KFilterPanFabThing v3',(#256553));
#256516=PRODUCT_RELATED_PRODUCT_CATEGORY('1271-13987 - Rev01',
'1271-13987 - Rev01',(#256554));
#256517=PRODUCT_RELATED_PRODUCT_CATEGORY('Lid v2','Lid v2',(#256555));
#256518=PRODUCT_RELATED_PRODUCT_CATEGORY(
'Blower Mount- Pelican Case v2','Blower Mount- Pelican Case v2',(#256556));
#256519=PRODUCT_RELATED_PRODUCT_CATEGORY('switch body v1',
'switch body v1',(#256557));
#256520=PRODUCT_RELATED_PRODUCT_CATEGORY('Switch Guard v2',
'Switch Guard v2',(#256558));
#256521=PRODUCT_RELATED_PRODUCT_CATEGORY('New Switch Guards',
'New Switch Guards',(#256559));
#256522=PRODUCT_RELATED_PRODUCT_CATEGORY('wide','wide',(#256560));
#256523=PRODUCT_RELATED_PRODUCT_CATEGORY('Filter Insert v3',
'Filter Insert v3',(#256561));
#256524=PRODUCT_RELATED_PRODUCT_CATEGORY('Blower Assembly v3',
'Blower Assembly v3',(#256562));
#256525=PRODUCT_RELATED_PRODUCT_CATEGORY('Blower model v7',
'Blower model v7',(#256563));
#256526=PRODUCT_RELATED_PRODUCT_CATEGORY('Blower Adapter v1',
'Blower Adapter v1',(#256564));
#256527=PRODUCT_RELATED_PRODUCT_CATEGORY('3/4 inch silicone hose v2',
'3/4 inch silicone hose v2',(#256565));
#256528=PRODUCT_RELATED_PRODUCT_CATEGORY('Venturi v5','Venturi v5',(#256566));
#256529=PRODUCT_RELATED_PRODUCT_CATEGORY('Hose Assembly v5',
'Hose Assembly v5',(#256567));
#256530=PRODUCT_RELATED_PRODUCT_CATEGORY('flexaust 1.25 inch hose v1',
'flexaust 1.25 inch hose v1',(#256568));
#256531=PRODUCT_RELATED_PRODUCT_CATEGORY(
'flexaust 1.25 inch hose adapter v2',
'flexaust 1.25 inch hose adapter v2',(#256569));
#256532=PRODUCT_RELATED_PRODUCT_CATEGORY(
'flexaust 1.25 inch hose adapter v2',
'flexaust 1.25 inch hose adapter v2',(#256570));
#256533=PRODUCT_RELATED_PRODUCT_CATEGORY('20 mm hose adapter',
'20 mm hose adapter',(#256571));
#256534=PRODUCT_RELATED_PRODUCT_CATEGORY(
'Hunter VHA IE coupler with NATO thread v6 200926 v2',
'Hunter VHA IE coupler with NATO thread v6 200926 v2',(#256572));
#256535=PRODUCT_RELATED_PRODUCT_CATEGORY('Filter Gasket v1',
'Filter Gasket v1',(#256573));
#256536=PRODUCT_RELATED_PRODUCT_CATEGORY('Final Locking Ring v2',
'Final Locking Ring v2',(#256574));
#256537=APPLICATION_PROTOCOL_DEFINITION('international standard',
'automotive_design',2009,#256538);
#256538=APPLICATION_CONTEXT(
'Core Data for Automotive Mechanical Design Process');
#256539=PRODUCT_CONTEXT('part definition',#256538,'mechanical');
#256540=PRODUCT('Assembled MS PAPR','Assembled MS PAPR v10',$,(#256539));
#256541=PRODUCT('Pelican Vault V100','Pelican Vault V100 v3',$,(#256539));
#256542=PRODUCT('Pelican Vault V100 bottom v3',
'Pelican Vault V100 bottom v3',$,(#256539));
#256543=PRODUCT('pelican Vault V100 Top v2','pelican Vault V100 Top v2',
$,(#256539));
#256544=PRODUCT('Hose Insert v5 200926','Hose Insert v5 200926 v2',$,(#256539));
#256545=PRODUCT('Enclosure strap loop','Enclosure strap loop v3',$,(#256539));
#256546=PRODUCT('Enclosure strap loop_1','Enclosure strap loop v3',$,(#256539));
#256547=PRODUCT('molded strap loop','molded strap loop',$,(#256539));
#256548=PRODUCT('Custom Filter Assembly','Custom Filter Assembly v1',$,
(#256539));
#256549=PRODUCT('Housing v2','Housing v2',$,(#256539));
#256550=PRODUCT('KFilterPanFabThing v3','KFilterPanFabThing v3',$,(#256539));
#256551=PRODUCT('Custom Filter Assembly_1','Custom Filter Assembly v1',
$,(#256539));
#256552=PRODUCT('Housing v2_1','Housing v2',$,(#256539));
#256553=PRODUCT('KFilterPanFabThing v3_1','KFilterPanFabThing v3',$,(#256539));
#256554=PRODUCT('1271-13987 - Rev01','1271-13987 - Rev01',$,(#256539));
#256555=PRODUCT('Lid v2','Lid v2',$,(#256539));
#256556=PRODUCT('Blower Mount- Pelican Case',
'Blower Mount- Pelican Case v2',$,(#256539));
#256557=PRODUCT('switch body','switch body v1',$,(#256539));
#256558=PRODUCT('Switch Guard','Switch Guard v2',$,(#256539));
#256559=PRODUCT('New Switch Guards','New Switch Guards',$,(#256539));
#256560=PRODUCT('wide','wide',$,(#256539));
#256561=PRODUCT('Filter Insert','Filter Insert v3',$,(#256539));
#256562=PRODUCT('Blower Assembly','Blower Assembly v3',$,(#256539));
#256563=PRODUCT('Blower model v7','Blower model v7',$,(#256539));
#256564=PRODUCT('Blower Adapter v1','Blower Adapter v1',$,(#256539));
#256565=PRODUCT('3/4 inch silicone hose v2','3/4 inch silicone hose v2',
$,(#256539));
#256566=PRODUCT('Venturi v5','Venturi v5',$,(#256539));
#256567=PRODUCT('Hose Assembly','Hose Assembly v5',$,(#256539));
#256568=PRODUCT('flexaust 1.25 inch hose','flexaust 1.25 inch hose v1',
$,(#256539));
#256569=PRODUCT('flexaust 1.25 inch hose adapter',
'flexaust 1.25 inch hose adapter v2',$,(#256539));
#256570=PRODUCT('flexaust 1.25 inch hose adapter_1',
'flexaust 1.25 inch hose adapter v2',$,(#256539));
#256571=PRODUCT('20 mm hose adapter','20 mm hose adapter',$,(#256539));
#256572=PRODUCT('Hunter VHA IE coupler with NATO thread v6 200926',
'Hunter VHA IE coupler with NATO thread v6 200926 v2',$,(#256539));
#256573=PRODUCT('Filter Gasket','Filter Gasket v1',$,(#256539));
#256574=PRODUCT('Final Locking Ring','Final Locking Ring v2',$,(#256539));
#256575=PRESENTATION_STYLE_ASSIGNMENT((#256584));
#256576=PRESENTATION_STYLE_ASSIGNMENT((#256585));
#256577=PRESENTATION_STYLE_ASSIGNMENT((#256586));
#256578=PRESENTATION_STYLE_ASSIGNMENT((#256587));
#256579=PRESENTATION_STYLE_ASSIGNMENT((#256588));
#256580=PRESENTATION_STYLE_ASSIGNMENT((#256589));
#256581=PRESENTATION_STYLE_ASSIGNMENT((#256590));
#256582=PRESENTATION_STYLE_ASSIGNMENT((#256591));
#256583=PRESENTATION_STYLE_ASSIGNMENT((#256592));
#256584=SURFACE_STYLE_USAGE(.BOTH.,#256593);
#256585=SURFACE_STYLE_USAGE(.BOTH.,#256594);
#256586=SURFACE_STYLE_USAGE(.BOTH.,#256595);
#256587=SURFACE_STYLE_USAGE(.BOTH.,#256596);
#256588=SURFACE_STYLE_USAGE(.BOTH.,#256597);
#256589=SURFACE_STYLE_USAGE(.BOTH.,#256598);
#256590=SURFACE_STYLE_USAGE(.BOTH.,#256599);
#256591=SURFACE_STYLE_USAGE(.BOTH.,#256600);
#256592=SURFACE_STYLE_USAGE(.BOTH.,#256601);
#256593=SURFACE_SIDE_STYLE('',(#256602));
#256594=SURFACE_SIDE_STYLE('',(#256603));
#256595=SURFACE_SIDE_STYLE('',(#256604));
#256596=SURFACE_SIDE_STYLE('',(#256605));
#256597=SURFACE_SIDE_STYLE('',(#256606));
#256598=SURFACE_SIDE_STYLE('',(#256607));
#256599=SURFACE_SIDE_STYLE('',(#256608));
#256600=SURFACE_SIDE_STYLE('',(#256609));
#256601=SURFACE_SIDE_STYLE('',(#256610));
#256602=SURFACE_STYLE_FILL_AREA(#256611);
#256603=SURFACE_STYLE_FILL_AREA(#256612);
#256604=SURFACE_STYLE_FILL_AREA(#256613);
#256605=SURFACE_STYLE_FILL_AREA(#256614);
#256606=SURFACE_STYLE_FILL_AREA(#256615);
#256607=SURFACE_STYLE_FILL_AREA(#256616);
#256608=SURFACE_STYLE_FILL_AREA(#256617);
#256609=SURFACE_STYLE_FILL_AREA(#256618);
#256610=SURFACE_STYLE_FILL_AREA(#256619);
#256611=FILL_AREA_STYLE('Steel - Satin',(#256620));
#256612=FILL_AREA_STYLE('Paek (Beige)',(#256621));
#256613=FILL_AREA_STYLE('Opaque(160,160,160)',(#256622));
#256614=FILL_AREA_STYLE('Steel - Satin',(#256623));
#256615=FILL_AREA_STYLE('Opaque(202,209,238)',(#256624));
#256616=FILL_AREA_STYLE('Opaque(63,63,63)',(#256625));
#256617=FILL_AREA_STYLE('Nylon 6-6 (White)',(#256626));
#256618=FILL_AREA_STYLE('ABS (White)',(#256627));
#256619=FILL_AREA_STYLE('Rubber - Soft',(#256628));
#256620=FILL_AREA_STYLE_COLOUR('Steel - Satin',#256629);
#256621=FILL_AREA_STYLE_COLOUR('Paek (Beige)',#256630);
#256622=FILL_AREA_STYLE_COLOUR('Opaque(160,160,160)',#256631);
#256623=FILL_AREA_STYLE_COLOUR('Steel - Satin',#256632);
#256624=FILL_AREA_STYLE_COLOUR('Opaque(202,209,238)',#256633);
#256625=FILL_AREA_STYLE_COLOUR('Opaque(63,63,63)',#256634);
#256626=FILL_AREA_STYLE_COLOUR('Nylon 6-6 (White)',#256635);
#256627=FILL_AREA_STYLE_COLOUR('ABS (White)',#256636);
#256628=FILL_AREA_STYLE_COLOUR('Rubber - Soft',#256637);
#256629=COLOUR_RGB('Steel - Satin',0.627450980392157,0.627450980392157,
0.627450980392157);
#256630=COLOUR_RGB('Paek (Beige)',0.898039215686275,0.792156862745098,0.619607843137255);
#256631=COLOUR_RGB('Opaque(160,160,160)',0.627450980392157,0.627450980392157,
0.627450980392157);
#256632=COLOUR_RGB('Steel - Satin',0.627450980392157,0.627450980392157,
0.627450980392157);
#256633=COLOUR_RGB('Opaque(202,209,238)',0.792156862745098,0.819607843137255,
0.933333333333333);
#256634=COLOUR_RGB('Opaque(63,63,63)',0.250980392156863,0.250980392156863,
0.250980392156863);
#256635=COLOUR_RGB('Nylon 6-6 (White)',0.972549019607843,0.968627450980392,
0.929411764705882);
#256636=COLOUR_RGB('ABS (White)',0.964705882352941,0.964705882352941,0.952941176470588);
#256637=COLOUR_RGB('Rubber - Soft',0.152941176470588,0.152941176470588,
0.152941176470588);
ENDSEC;
END-ISO-10303-21;
```
