## Supplementary Material 4 for "De novo Powered Air-Purifying Respirator Design and Fabrication for Pandemic Response": Venturi Port.stp

```
ISO-10303-21;
HEADER;
FILE_DESCRIPTION((''),'2;1');
FILE_NAME('16-1204-2','2021-02-01T07:16:23',('agreenhill'),(''),
'CREO PARAMETRIC BY PTC INC, 2019164','CREO PARAMETRIC BY PTC INC, 2019164','');
FILE_SCHEMA(('CONFIG_CONTROL_DESIGN'));
ENDSEC;
DATA;
#1=CARTESIAN_POINT('',(0.E0,0.E0,0.E0));
#2=DIRECTION('',(0.E0,0.E0,-1.E0));
#3=DIRECTION('',(1.E0,0.E0,0.E0));
#4=AXIS2_PLACEMENT_3D('',#1,#2,#3);
#6=CARTESIAN_POINT('',(0.E0,0.E0,0.E0));
#7=DIRECTION('',(0.E0,0.E0,-1.E0));
#8=DIRECTION('',(-1.E0,0.E0,0.E0));
#9=AXIS2_PLACEMENT_3D('',#6,#7,#8);
#11=CARTESIAN_POINT('',(0.E0,0.E0,0.E0));
#12=DIRECTION('',(0.E0,0.E0,-1.E0));
#13=DIRECTION('',(1.E0,0.E0,0.E0));
#14=AXIS2_PLACEMENT_3D('',#11,#12,#13);
#16=CARTESIAN_POINT('',(0.E0,0.E0,0.E0));
#17=DIRECTION('',(0.E0,0.E0,-1.E0));
#18=DIRECTION('',(-1.E0,0.E0,0.E0));
#19=AXIS2_PLACEMENT_3D('',#16,#17,#18);
#21=DIRECTION('',(0.E0,0.E0,1.E0));
#22=VECTOR('',#21,5.E-1);
#23=CARTESIAN_POINT('',(3.75E-2,0.E0,0.E0));
#24=LINE('',#23,#22);
#25=DIRECTION('',(0.E0,0.E0,1.E0));
#26=VECTOR('',#25,5.E-1);
#27=CARTESIAN_POINT('',(-3.75E-2,0.E0,0.E0));
#28=LINE('',#27,#26);
#29=CARTESIAN_POINT('',(0.E0,0.E0,5.E-1));
#30=DIRECTION('',(0.E0,0.E0,-1.E0));
#31=DIRECTION('',(1.E0,0.E0,0.E0));
#32=AXIS2_PLACEMENT_3D('',#29,#30,#31);
#34=CARTESIAN_POINT('',(0.E0,0.E0,5.E-1));
#35=DIRECTION('',(0.E0,0.E0,-1.E0));
#36=DIRECTION('',(-1.E0,0.E0,0.E0));
#37=AXIS2_PLACEMENT_3D('',#34,#35,#36);
#39=CARTESIAN_POINT('',(0.E0,0.E0,5.E-1));
#40=DIRECTION('',(0.E0,0.E0,1.E0));
#41=DIRECTION('',(-1.E0,0.E0,0.E0));
#42=AXIS2_PLACEMENT_3D('',#39,#40,#41);
#44=CARTESIAN_POINT('',(0.E0,0.E0,5.E-1));
#45=DIRECTION('',(0.E0,0.E0,1.E0));
#46=DIRECTION('',(1.E0,0.E0,0.E0));
#47=AXIS2_PLACEMENT_3D('',#44,#45,#46);
#49=DIRECTION('',(-5.E-1,5.360411504775E-10,-8.660254037844E-1));
#50=VECTOR('',#49,1.154700538481E-2);
#51=CARTESIAN_POINT('',(-5.672649730518E-2,-3.564109025235E-11,
5.000000000051E-1));
#52=LINE('',#51,#50);
#53=DIRECTION('',(5.E-1,-5.360414176832E-10,-8.660254037844E-1));
#54=VECTOR('',#53,1.154700538481E-2);
#55=CARTESIAN_POINT('',(5.672649730518E-2,3.564108392316E-11,
5.000000000051E-1));
#56=LINE('',#55,#54);
#57=CARTESIAN_POINT('',(0.E0,0.E0,1.E-2));
#58=DIRECTION('',(0.E0,0.E0,-1.E0));
#59=DIRECTION('',(-1.E0,0.E0,0.E0));
#60=AXIS2_PLACEMENT_3D('',#57,#58,#59);
#62=DIRECTION('',(0.E0,0.E0,1.E0));
#63=VECTOR('',#62,4.800000000084E-1);
#64=CARTESIAN_POINT('',(6.249999999758E-2,2.945140731724E-11,
9.999999995815E-3));
#65=LINE('',#64,#63);
#66=CARTESIAN_POINT('',(0.E0,0.E0,4.9E-1));
#67=DIRECTION('',(0.E0,0.E0,1.E0));
#68=DIRECTION('',(1.E0,0.E0,0.E0));
#69=AXIS2_PLACEMENT_3D('',#66,#67,#68);
#71=DIRECTION('',(-5.E-1,5.360409610369E-10,8.660254037844E-1));
#72=VECTOR('',#71,1.154700538481E-2);
#73=CARTESIAN_POINT('',(-5.672649730518E-2,-3.564107765654E-11,
-5.064027900718E-12));
#74=LINE('',#73,#72);
#75=DIRECTION('',(5.E-1,-5.360413545364E-10,8.660254037844E-1));
#76=VECTOR('',#75,1.154700538481E-2);
#77=CARTESIAN_POINT('',(5.672649730518E-2,3.564107972455E-11,
-5.064027900718E-12));
#78=LINE('',#77,#76);
#79=CARTESIAN_POINT('',(0.E0,0.E0,1.E-2));
#80=DIRECTION('',(0.E0,0.E0,-1.E0));
#81=DIRECTION('',(1.E0,0.E0,0.E0));
#82=AXIS2_PLACEMENT_3D('',#79,#80,#81);
#84=DIRECTION('',(0.E0,0.E0,1.E0));
#85=VECTOR('',#84,4.800000000084E-1);
#86=CARTESIAN_POINT('',(-6.249999999758E-2,-2.945140979297E-11,
9.999999995815E-3));
#87=LINE('',#86,#85);
#88=CARTESIAN_POINT('',(0.E0,0.E0,4.9E-1));
#89=DIRECTION('',(0.E0,0.E0,1.E0));
#90=DIRECTION('',(-1.E0,0.E0,0.E0));
#91=AXIS2_PLACEMENT_3D('',#88,#89,#90);
#93=CARTESIAN_POINT('',(3.75E-2,0.E0,0.E0));
#94=CARTESIAN_POINT('',(-3.75E-2,0.E0,0.E0));
#95=VERTEX_POINT('',#93);
#96=VERTEX_POINT('',#94);
#97=CARTESIAN_POINT('',(3.75E-2,0.E0,5.E-1));
#98=CARTESIAN_POINT('',(-3.75E-2,0.E0,5.E-1));
#99=VERTEX_POINT('',#97);
#100=VERTEX_POINT('',#98);
#101=CARTESIAN_POINT('',(5.672649730810E-2,0.E0,0.E0));
#102=CARTESIAN_POINT('',(-5.672649730810E-2,0.E0,0.E0));
#103=VERTEX_POINT('',#101);
#104=VERTEX_POINT('',#102);
#105=CARTESIAN_POINT('',(6.25E-2,0.E0,1.E-2));
#106=CARTESIAN_POINT('',(-6.25E-2,0.E0,1.E-2));
#107=VERTEX_POINT('',#105);
#108=VERTEX_POINT('',#106);
#109=CARTESIAN_POINT('',(-5.672649730810E-2,0.E0,5.E-1));
#110=CARTESIAN_POINT('',(5.672649730810E-2,0.E0,5.E-1));
#111=VERTEX_POINT('',#109);
#112=VERTEX_POINT('',#110);
#113=CARTESIAN_POINT('',(-6.25E-2,0.E0,4.9E-1));
#114=CARTESIAN_POINT('',(6.25E-2,0.E0,4.9E-1));
#115=VERTEX_POINT('',#113);
#116=VERTEX_POINT('',#114);
#117=CARTESIAN_POINT('',(0.E0,0.E0,0.E0));
#118=DIRECTION('',(0.E0,0.E0,1.E0));
#119=DIRECTION('',(1.E0,0.E0,0.E0));
#120=AXIS2_PLACEMENT_3D('',#117,#118,#119);
#121=PLANE('',#120);
#123=ORIENTED_EDGE('',*,*,#122,.F.);
#125=ORIENTED_EDGE('',*,*,#124,.F.);
#126=EDGE_LOOP('',(#123,#125));
#127=FACE_OUTER_BOUND('',#126,.F.);
#129=ORIENTED_EDGE('',*,*,#128,.T.);
#131=ORIENTED_EDGE('',*,*,#130,.T.);
#132=EDGE_LOOP('',(#129,#131));
#133=FACE_BOUND('',#132,.F.);
#134=ADVANCED_FACE('',(#127,#133),#121,.F.);
#135=CARTESIAN_POINT('',(0.E0,0.E0,0.E0));
#136=DIRECTION('',(0.E0,0.E0,1.E0));
#137=DIRECTION('',(1.E0,0.E0,0.E0));
#138=AXIS2_PLACEMENT_3D('',#135,#136,#137);
#139=CYLINDRICAL_SURFACE('',#138,3.75E-2);
#140=ORIENTED_EDGE('',*,*,#128,.F.);
#142=ORIENTED_EDGE('',*,*,#141,.T.);
#144=ORIENTED_EDGE('',*,*,#143,.T.);
#146=ORIENTED_EDGE('',*,*,#145,.F.);
#147=EDGE_LOOP('',(#140,#142,#144,#146));
#148=FACE_OUTER_BOUND('',#147,.F.);
#149=ADVANCED_FACE('',(#148),#139,.F.);
#150=CARTESIAN_POINT('',(0.E0,0.E0,0.E0));
#151=DIRECTION('',(0.E0,0.E0,1.E0));
#152=DIRECTION('',(1.E0,0.E0,0.E0));
#153=AXIS2_PLACEMENT_3D('',#150,#151,#152);
#154=CYLINDRICAL_SURFACE('',#153,3.75E-2);
#155=ORIENTED_EDGE('',*,*,#130,.F.);
#156=ORIENTED_EDGE('',*,*,#145,.T.);
#158=ORIENTED_EDGE('',*,*,#157,.T.);
#159=ORIENTED_EDGE('',*,*,#141,.F.);
#160=EDGE_LOOP('',(#155,#156,#158,#159));
#161=FACE_OUTER_BOUND('',#160,.F.);
#162=ADVANCED_FACE('',(#161),#154,.F.);
#163=CARTESIAN_POINT('',(0.E0,0.E0,5.E-1));
#164=DIRECTION('',(0.E0,0.E0,1.E0));
#165=DIRECTION('',(1.E0,0.E0,0.E0));
#166=AXIS2_PLACEMENT_3D('',#163,#164,#165);
#167=PLANE('',#166);
#169=ORIENTED_EDGE('',*,*,#168,.F.);
#171=ORIENTED_EDGE('',*,*,#170,.F.);
#172=EDGE_LOOP('',(#169,#171));
#173=FACE_OUTER_BOUND('',#172,.F.);
#174=ORIENTED_EDGE('',*,*,#143,.F.);
#175=ORIENTED_EDGE('',*,*,#157,.F.);
#176=EDGE_LOOP('',(#174,#175));
#177=FACE_BOUND('',#176,.F.);
#178=ADVANCED_FACE('',(#173,#177),#167,.T.);
#179=CARTESIAN_POINT('',(0.E0,0.E0,4.950000000048E-1));
#180=DIRECTION('',(0.E0,0.E0,-1.E0));
#181=DIRECTION('',(0.E0,-1.E0,0.E0));
#182=AXIS2_PLACEMENT_3D('',#179,#180,#181);
#183=CONICAL_SURFACE('',#182,5.961324865126E-2,3.E1);
#184=ORIENTED_EDGE('',*,*,#168,.T.);
#186=ORIENTED_EDGE('',*,*,#185,.T.);
#188=ORIENTED_EDGE('',*,*,#187,.F.);
#190=ORIENTED_EDGE('',*,*,#189,.F.);
#191=EDGE_LOOP('',(#184,#186,#188,#190));
#192=FACE_OUTER_BOUND('',#191,.F.);
#193=ADVANCED_FACE('',(#192),#183,.T.);
#194=CARTESIAN_POINT('',(0.E0,0.E0,4.950000000048E-1));
#195=DIRECTION('',(0.E0,0.E0,-1.E0));
#196=DIRECTION('',(0.E0,-1.E0,0.E0));
#197=AXIS2_PLACEMENT_3D('',#194,#195,#196);
#198=CONICAL_SURFACE('',#197,5.961324865126E-2,3.E1);
#199=ORIENTED_EDGE('',*,*,#170,.T.);
#200=ORIENTED_EDGE('',*,*,#189,.T.);
#202=ORIENTED_EDGE('',*,*,#201,.F.);
#203=ORIENTED_EDGE('',*,*,#185,.F.);
#204=EDGE_LOOP('',(#199,#200,#202,#203));
#205=FACE_OUTER_BOUND('',#204,.F.);
#206=ADVANCED_FACE('',(#205),#198,.T.);
#207=CARTESIAN_POINT('',(0.E0,0.E0,0.E0));
#208=DIRECTION('',(0.E0,0.E0,1.E0));
#209=DIRECTION('',(1.E0,0.E0,0.E0));
#210=AXIS2_PLACEMENT_3D('',#207,#208,#209);
#211=CYLINDRICAL_SURFACE('',#210,6.25E-2);
#213=ORIENTED_EDGE('',*,*,#212,.T.);
#215=ORIENTED_EDGE('',*,*,#214,.T.);
#216=ORIENTED_EDGE('',*,*,#201,.T.);
#218=ORIENTED_EDGE('',*,*,#217,.F.);
#219=EDGE_LOOP('',(#213,#215,#216,#218));
#220=FACE_OUTER_BOUND('',#219,.F.);
#221=ADVANCED_FACE('',(#220),#211,.T.);
#222=CARTESIAN_POINT('',(0.E0,0.E0,4.999999995156E-3));
#223=DIRECTION('',(0.E0,0.E0,1.E0));
#224=DIRECTION('',(0.E0,-1.E0,0.E0));
#225=AXIS2_PLACEMENT_3D('',#222,#223,#224);
#226=CONICAL_SURFACE('',#225,5.961324865126E-2,3.E1);
#227=ORIENTED_EDGE('',*,*,#124,.T.);
#229=ORIENTED_EDGE('',*,*,#228,.T.);
#230=ORIENTED_EDGE('',*,*,#212,.F.);
#232=ORIENTED_EDGE('',*,*,#231,.F.);
#233=EDGE_LOOP('',(#227,#229,#230,#232));
#234=FACE_OUTER_BOUND('',#233,.F.);
#235=ADVANCED_FACE('',(#234),#226,.T.);
#236=CARTESIAN_POINT('',(0.E0,0.E0,4.999999995156E-3));
#237=DIRECTION('',(0.E0,0.E0,1.E0));
#238=DIRECTION('',(0.E0,-1.E0,0.E0));
#239=AXIS2_PLACEMENT_3D('',#236,#237,#238);
#240=CONICAL_SURFACE('',#239,5.961324865126E-2,3.E1);
#241=ORIENTED_EDGE('',*,*,#122,.T.);
#242=ORIENTED_EDGE('',*,*,#231,.T.);
#244=ORIENTED_EDGE('',*,*,#243,.F.);
#245=ORIENTED_EDGE('',*,*,#228,.F.);
#246=EDGE_LOOP('',(#241,#242,#244,#245));
#247=FACE_OUTER_BOUND('',#246,.F.);
#248=ADVANCED_FACE('',(#247),#240,.T.);
#249=CARTESIAN_POINT('',(0.E0,0.E0,0.E0));
#250=DIRECTION('',(0.E0,0.E0,1.E0));
#251=DIRECTION('',(1.E0,0.E0,0.E0));
#252=AXIS2_PLACEMENT_3D('',#249,#250,#251);
#253=CYLINDRICAL_SURFACE('',#252,6.25E-2);
#254=ORIENTED_EDGE('',*,*,#243,.T.);
#255=ORIENTED_EDGE('',*,*,#217,.T.);
#256=ORIENTED_EDGE('',*,*,#187,.T.);
#257=ORIENTED_EDGE('',*,*,#214,.F.);
#258=EDGE_LOOP('',(#254,#255,#256,#257));
#259=FACE_OUTER_BOUND('',#258,.F.);
#260=ADVANCED_FACE('',(#259),#253,.T.);
#261=CLOSED_SHELL('',(#134,#149,#162,#178,#193,#206,#221,#235,#248,#260));
#262=MANIFOLD_SOLID_BREP('',#261);
#263=DIMENSIONAL_EXPONENTS(1.E0,0.E0,0.E0,0.E0,0.E0,0.E0,0.E0);
#265=LENGTH_MEASURE_WITH_UNIT(LENGTH_MEASURE(2.54E1),#264);
#266=(CONVERSION_BASED_UNIT('INCH',#265)LENGTH_UNIT()NAMED_UNIT(#263));
#267=DIMENSIONAL_EXPONENTS(0.E0,0.E0,0.E0,0.E0,0.E0,0.E0,0.E0);
#269=PLANE_ANGLE_MEASURE_WITH_UNIT(PLANE_ANGLE_MEASURE(1.745329251994E-2),#268);
#270=(CONVERSION_BASED_UNIT('DEGREE',#269)NAMED_UNIT(*)PLANE_ANGLE_UNIT());
#272=UNCERTAINTY_MEASURE_WITH_UNIT(LENGTH_MEASURE(5.303088727047E-5),#266,
'closure',
'Maximum model space distance between geometric entities at asserted connectivities');
#273=(GEOMETRIC_REPRESENTATION_CONTEXT(3)GLOBAL_UNCERTAINTY_ASSIGNED_CONTEXT((
#272))GLOBAL_UNIT_ASSIGNED_CONTEXT((#266,#270,#271))REPRESENTATION_CONTEXT
('ID1','3'));
#275=APPLICATION_CONTEXT(
'CONFIGURATION CONTROLLED 3D DESIGNS OF MECHANICAL PARTS AND ASSEMBLIES');
#276=APPLICATION_PROTOCOL_DEFINITION('international standard',
'config_control_design',1994,#275);
#277=DESIGN_CONTEXT('',#275,'design');
#278=MECHANICAL_CONTEXT('',#275,'mechanical');
#279=PRODUCT('16-1204-2','16-1204-2','NOT SPECIFIED',(#278));
#280=PRODUCT_DEFINITION_FORMATION_WITH_SPECIFIED_SOURCE('1','LAST_VERSION',#279,
.MADE.);
#284=PRODUCT_CATEGORY('part','');
#285=PRODUCT_RELATED_PRODUCT_CATEGORY('detail','',(#279));
#286=PRODUCT_CATEGORY_RELATIONSHIP('','',#284,#285);
#287=SECURITY_CLASSIFICATION_LEVEL('unclassified');
#288=SECURITY_CLASSIFICATION('','',#287);
#289=CC_DESIGN_SECURITY_CLASSIFICATION(#288,(#280));
#290=APPROVAL_STATUS('approved');
#291=APPROVAL(#290,'');
#292=CC_DESIGN_APPROVAL(#291,(#288,#280,#281));
#293=CALENDAR_DATE(121,1,2);
#294=COORDINATED_UNIVERSAL_TIME_OFFSET(6,0,.BEHIND.);
#295=LOCAL_TIME(7,16,2.3E1,#294);
#296=DATE_AND_TIME(#293,#295);
#297=APPROVAL_DATE_TIME(#296,#291);
#298=DATE_TIME_ROLE('creation_date');
#299=CC_DESIGN_DATE_AND_TIME_ASSIGNMENT(#296,#298,(#281));
#300=DATE_TIME_ROLE('classification_date');
#301=CC_DESIGN_DATE_AND_TIME_ASSIGNMENT(#296,#300,(#288));
#302=PERSON('UNSPECIFIED','UNSPECIFIED',$,$,$,$);
#303=ORGANIZATION('UNSPECIFIED','UNSPECIFIED','UNSPECIFIED');
#304=PERSON_AND_ORGANIZATION(#302,#303);
#305=APPROVAL_ROLE('approver');
#306=APPROVAL_PERSON_ORGANIZATION(#304,#291,#305);
#307=PERSON_AND_ORGANIZATION_ROLE('creator');
#308=CC_DESIGN_PERSON_AND_ORGANIZATION_ASSIGNMENT(#304,#307,(#280,#281));
#309=PERSON_AND_ORGANIZATION_ROLE('design_supplier');
#310=CC_DESIGN_PERSON_AND_ORGANIZATION_ASSIGNMENT(#304,#309,(#280));
#311=PERSON_AND_ORGANIZATION_ROLE('classification_officer');
#312=CC_DESIGN_PERSON_AND_ORGANIZATION_ASSIGNMENT(#304,#311,(#288));
#313=PERSON_AND_ORGANIZATION_ROLE('design_owner');
#314=CC_DESIGN_PERSON_AND_ORGANIZATION_ASSIGNMENT(#304,#313,(#279));
#5=CIRCLE('',#4,3.75E-2);
#10=CIRCLE('',#9,3.75E-2);
#15=CIRCLE('',#14,5.672649730810E-2);
#20=CIRCLE('',#19,5.672649730810E-2);
#33=CIRCLE('',#32,3.75E-2);
#38=CIRCLE('',#37,3.75E-2);
#43=CIRCLE('',#42,5.672649730810E-2);
#48=CIRCLE('',#47,5.672649730810E-2);
#61=CIRCLE('',#60,6.25E-2);
#70=CIRCLE('',#69,6.25E-2);
#83=CIRCLE('',#82,6.25E-2);
#92=CIRCLE('',#91,6.25E-2);
#122=EDGE_CURVE('',#103,#104,#15,.T.);
#124=EDGE_CURVE('',#104,#103,#20,.T.);
#128=EDGE_CURVE('',#95,#96,#5,.T.);
#130=EDGE_CURVE('',#96,#95,#10,.T.);
#141=EDGE_CURVE('',#95,#99,#24,.T.);
#143=EDGE_CURVE('',#99,#100,#33,.T.);
#145=EDGE_CURVE('',#96,#100,#28,.T.);
#157=EDGE_CURVE('',#100,#99,#38,.T.);
#168=EDGE_CURVE('',#111,#112,#43,.T.);
#170=EDGE_CURVE('',#112,#111,#48,.T.);
#185=EDGE_CURVE('',#112,#116,#56,.T.);
#187=EDGE_CURVE('',#115,#116,#92,.T.);
#189=EDGE_CURVE('',#111,#115,#52,.T.);
#201=EDGE_CURVE('',#116,#115,#70,.T.);
#212=EDGE_CURVE('',#108,#107,#61,.T.);
#214=EDGE_CURVE('',#107,#116,#65,.T.);
#217=EDGE_CURVE('',#108,#115,#87,.T.);
#228=EDGE_CURVE('',#103,#107,#78,.T.);
#231=EDGE_CURVE('',#104,#108,#74,.T.);
#243=EDGE_CURVE('',#107,#108,#83,.T.);
#264=(LENGTH_UNIT()NAMED_UNIT(*)SI_UNIT(.MILLI.,.METRE.));
#268=(NAMED_UNIT(*)PLANE_ANGLE_UNIT()SI_UNIT($,.RADIAN.));
#271=(NAMED_UNIT(*)SI_UNIT($,.STERADIAN.)SOLID_ANGLE_UNIT());
#274=ADVANCED_BREP_SHAPE_REPRESENTATION('',(#262),#273);
#281=PRODUCT_DEFINITION('design','',#280,#277);
#282=PRODUCT_DEFINITION_SHAPE('','SHAPE FOR 16-1204-2.',#281);
#283=SHAPE_DEFINITION_REPRESENTATION(#282,#274);
ENDSEC;
END-ISO-10303-21;
```
