## Supplementary Material 4 for "De novo Powered Air-Purifying Respirator Design and Fabrication for Pandemic Response": Waist Strap Loop.step

```
ISO-10303-21;
HEADER;
/* Generated by software containing ST-Developer
 * from STEP Tools, Inc. (www.steptools.com) 
 */

FILE_DESCRIPTION(
/* description */ (''),
/* implementation_level */ '2;1');

FILE_NAME(
/* name */ 'C:/Users/ferro/Desktop/MS PAPR/Enclosure strap loop.step',
/* time_stamp */ '2020-10-05T16:17:55-04:00',
/* author */ (''),
/* organization */ (''),
/* preprocessor_version */ 'ST-DEVELOPER v18.1',
/* originating_system */ 'Autodesk Translation Framework v9.3.0.1241',
/* authorisation */ '');

FILE_SCHEMA (('AUTOMOTIVE_DESIGN { 1 0 10303 214 3 1 1 }'));
ENDSEC;

DATA;
#10=MECHANICAL_DESIGN_GEOMETRIC_PRESENTATION_REPRESENTATION('',(#17),#1717);
#11=ITEM_DEFINED_TRANSFORMATION($,$,#953,#1080);
#12=(
REPRESENTATION_RELATIONSHIP($,$,#1728,#1727)
REPRESENTATION_RELATIONSHIP_WITH_TRANSFORMATION(#11)
SHAPE_REPRESENTATION_RELATIONSHIP()
);
#13=CONTEXT_DEPENDENT_SHAPE_REPRESENTATION(#12,#1726);
#14=NEXT_ASSEMBLY_USAGE_OCCURRENCE('molded strap loop:1',
'molded strap loop:1','molded strap loop:1',#1730,#1731,
'molded strap loop:1');
#15=SHAPE_REPRESENTATION_RELATIONSHIP('SRR','None',#1728,#16);
#16=ADVANCED_BREP_SHAPE_REPRESENTATION('',(#18),#1716);
#17=STYLED_ITEM('',(#1741),#18);
#18=MANIFOLD_SOLID_BREP('molded strap loop',#939);
#19=PLANE('',#981);
#20=PLANE('',#984);
#21=PLANE('',#987);
#22=PLANE('',#990);
#23=PLANE('',#991);
#24=PLANE('',#1021);
#25=PLANE('',#1042);
#26=PLANE('',#1070);
#27=PLANE('',#1071);
#28=PLANE('',#1073);
#29=PLANE('',#1075);
#30=PLANE('',#1077);
#31=PLANE('',#1078);
#32=PLANE('',#1079);
#33=(
BOUNDED_SURFACE()
B_SPLINE_SURFACE(2,2,((#1426,#1427,#1428),(#1429,#1430,#1431),(#1432,#1433,
#1434)),.UNSPECIFIED.,.F.,.F.,.F.)
B_SPLINE_SURFACE_WITH_KNOTS((3,3),(3,3),(-1.5707963267949,0.),(0.,1.5707963267949),
 .UNSPECIFIED.)
GEOMETRIC_REPRESENTATION_ITEM()
RATIONAL_B_SPLINE_SURFACE(((1.,0.707106781186548,1.),(0.707106781186547,
0.5,0.707106781186547),(1.,0.707106781186548,1.)))
REPRESENTATION_ITEM('')
SURFACE()
);
#34=(
BOUNDED_SURFACE()
B_SPLINE_SURFACE(2,2,((#1446,#1447,#1448),(#1449,#1450,#1451),(#1452,#1453,
#1454)),.UNSPECIFIED.,.F.,.F.,.F.)
B_SPLINE_SURFACE_WITH_KNOTS((3,3),(3,3),(-1.5707963267949,0.),(-1.5707963267949,
0.),.UNSPECIFIED.)
GEOMETRIC_REPRESENTATION_ITEM()
RATIONAL_B_SPLINE_SURFACE(((1.,0.707106781186548,1.),(0.707106781186547,
0.5,0.707106781186547),(1.,0.707106781186548,1.)))
REPRESENTATION_ITEM('')
SURFACE()
);
#35=(
BOUNDED_SURFACE()
B_SPLINE_SURFACE(2,2,((#1596,#1597,#1598),(#1599,#1600,#1601),(#1602,#1603,
#1604)),.UNSPECIFIED.,.F.,.F.,.F.)
B_SPLINE_SURFACE_WITH_KNOTS((3,3),(3,3),(-1.5707963267949,0.),(-3.14159265358979,
-1.5707963267949),.UNSPECIFIED.)
GEOMETRIC_REPRESENTATION_ITEM()
RATIONAL_B_SPLINE_SURFACE(((1.,0.707106781186548,1.),(0.707106781186553,
0.500000000000004,0.707106781186553),(1.,0.707106781186548,1.)))
REPRESENTATION_ITEM('')
SURFACE()
);
#36=(
BOUNDED_SURFACE()
B_SPLINE_SURFACE(2,2,((#1612,#1613,#1614),(#1615,#1616,#1617),(#1618,#1619,
#1620)),.UNSPECIFIED.,.F.,.F.,.F.)
B_SPLINE_SURFACE_WITH_KNOTS((3,3),(3,3),(-1.5707963267949,0.),(1.5707963267949,
3.14159265358979),.UNSPECIFIED.)
GEOMETRIC_REPRESENTATION_ITEM()
RATIONAL_B_SPLINE_SURFACE(((1.,0.707106781186548,1.),(0.707106781186553,
0.500000000000004,0.707106781186553),(1.,0.707106781186548,1.)))
REPRESENTATION_ITEM('')
SURFACE()
);
#37=TOROIDAL_SURFACE('',#957,1.75,0.75);
#38=TOROIDAL_SURFACE('',#973,1.75,0.75);
#39=TOROIDAL_SURFACE('',#998,1.75,0.75);
#40=TOROIDAL_SURFACE('',#1004,1.75,0.75);
#41=TOROIDAL_SURFACE('',#1010,1.75,0.75);
#42=TOROIDAL_SURFACE('',#1016,1.75,0.75);
#43=TOROIDAL_SURFACE('',#1025,1.75,0.75);
#44=TOROIDAL_SURFACE('',#1038,1.75,0.75);
#45=TOROIDAL_SURFACE('',#1050,1.75,0.75);
#46=TOROIDAL_SURFACE('',#1055,1.75,0.75);
#47=TOROIDAL_SURFACE('',#1060,1.75,0.75);
#48=TOROIDAL_SURFACE('',#1065,1.75,0.75);
#49=FACE_OUTER_BOUND('',#107,.T.);
#50=FACE_OUTER_BOUND('',#108,.T.);
#51=FACE_OUTER_BOUND('',#109,.T.);
#52=FACE_OUTER_BOUND('',#110,.T.);
#53=FACE_OUTER_BOUND('',#111,.T.);
#54=FACE_OUTER_BOUND('',#112,.T.);
#55=FACE_OUTER_BOUND('',#113,.T.);
#56=FACE_OUTER_BOUND('',#114,.T.);
#57=FACE_OUTER_BOUND('',#115,.T.);
#58=FACE_OUTER_BOUND('',#116,.T.);
#59=FACE_OUTER_BOUND('',#117,.T.);
#60=FACE_OUTER_BOUND('',#118,.T.);
#61=FACE_OUTER_BOUND('',#119,.T.);
#62=FACE_OUTER_BOUND('',#120,.T.);
#63=FACE_OUTER_BOUND('',#121,.T.);
#64=FACE_OUTER_BOUND('',#122,.T.);
#65=FACE_OUTER_BOUND('',#123,.T.);
#66=FACE_OUTER_BOUND('',#124,.T.);
#67=FACE_OUTER_BOUND('',#125,.T.);
#68=FACE_OUTER_BOUND('',#126,.T.);
#69=FACE_OUTER_BOUND('',#127,.T.);
#70=FACE_OUTER_BOUND('',#128,.T.);
#71=FACE_OUTER_BOUND('',#129,.T.);
#72=FACE_OUTER_BOUND('',#130,.T.);
#73=FACE_OUTER_BOUND('',#131,.T.);
#74=FACE_OUTER_BOUND('',#132,.T.);
#75=FACE_OUTER_BOUND('',#133,.T.);
#76=FACE_OUTER_BOUND('',#134,.T.);
#77=FACE_OUTER_BOUND('',#135,.T.);
#78=FACE_OUTER_BOUND('',#136,.T.);
#79=FACE_OUTER_BOUND('',#137,.T.);
#80=FACE_OUTER_BOUND('',#138,.T.);
#81=FACE_OUTER_BOUND('',#139,.T.);
#82=FACE_OUTER_BOUND('',#140,.T.);
#83=FACE_OUTER_BOUND('',#141,.T.);
#84=FACE_OUTER_BOUND('',#142,.T.);
#85=FACE_OUTER_BOUND('',#143,.T.);
#86=FACE_OUTER_BOUND('',#144,.T.);
#87=FACE_OUTER_BOUND('',#145,.T.);
#88=FACE_OUTER_BOUND('',#146,.T.);
#89=FACE_OUTER_BOUND('',#147,.T.);
#90=FACE_OUTER_BOUND('',#148,.T.);
#91=FACE_OUTER_BOUND('',#149,.T.);
#92=FACE_OUTER_BOUND('',#150,.T.);
#93=FACE_OUTER_BOUND('',#151,.T.);
#94=FACE_OUTER_BOUND('',#152,.T.);
#95=FACE_OUTER_BOUND('',#153,.T.);
#96=FACE_OUTER_BOUND('',#154,.T.);
#97=FACE_OUTER_BOUND('',#155,.T.);
#98=FACE_OUTER_BOUND('',#156,.T.);
#99=FACE_OUTER_BOUND('',#157,.T.);
#100=FACE_OUTER_BOUND('',#158,.T.);
#101=FACE_OUTER_BOUND('',#159,.T.);
#102=FACE_OUTER_BOUND('',#160,.T.);
#103=FACE_OUTER_BOUND('',#161,.T.);
#104=FACE_OUTER_BOUND('',#162,.T.);
#105=FACE_OUTER_BOUND('',#163,.T.);
#106=FACE_OUTER_BOUND('',#164,.T.);
#107=EDGE_LOOP('',(#581,#582,#583,#584));
#108=EDGE_LOOP('',(#585,#586,#587,#588));
#109=EDGE_LOOP('',(#589,#590,#591,#592));
#110=EDGE_LOOP('',(#593,#594,#595,#596));
#111=EDGE_LOOP('',(#597,#598,#599,#600));
#112=EDGE_LOOP('',(#601,#602,#603,#604));
#113=EDGE_LOOP('',(#605,#606,#607,#608));
#114=EDGE_LOOP('',(#609,#610,#611,#612));
#115=EDGE_LOOP('',(#613,#614,#615,#616));
#116=EDGE_LOOP('',(#617,#618,#619,#620));
#117=EDGE_LOOP('',(#621,#622,#623,#624));
#118=EDGE_LOOP('',(#625,#626,#627,#628));
#119=EDGE_LOOP('',(#629,#630,#631,#632));
#120=EDGE_LOOP('',(#633,#634,#635,#636));
#121=EDGE_LOOP('',(#637,#638,#639,#640));
#122=EDGE_LOOP('',(#641,#642,#643,#644));
#123=EDGE_LOOP('',(#645,#646,#647,#648));
#124=EDGE_LOOP('',(#649,#650,#651,#652,#653,#654,#655,#656));
#125=EDGE_LOOP('',(#657,#658,#659,#660));
#126=EDGE_LOOP('',(#661,#662,#663,#664));
#127=EDGE_LOOP('',(#665,#666,#667,#668));
#128=EDGE_LOOP('',(#669,#670,#671,#672));
#129=EDGE_LOOP('',(#673,#674,#675,#676));
#130=EDGE_LOOP('',(#677,#678,#679,#680));
#131=EDGE_LOOP('',(#681,#682,#683,#684));
#132=EDGE_LOOP('',(#685,#686,#687,#688));
#133=EDGE_LOOP('',(#689,#690,#691,#692));
#134=EDGE_LOOP('',(#693,#694,#695,#696,#697,#698,#699,#700,#701,#702,#703,
#704,#705,#706,#707,#708,#709,#710,#711,#712));
#135=EDGE_LOOP('',(#713,#714,#715,#716));
#136=EDGE_LOOP('',(#717,#718,#719,#720));
#137=EDGE_LOOP('',(#721,#722,#723,#724));
#138=EDGE_LOOP('',(#725,#726,#727,#728));
#139=EDGE_LOOP('',(#729,#730,#731,#732));
#140=EDGE_LOOP('',(#733,#734,#735,#736));
#141=EDGE_LOOP('',(#737,#738,#739,#740));
#142=EDGE_LOOP('',(#741,#742,#743,#744));
#143=EDGE_LOOP('',(#745,#746,#747,#748));
#144=EDGE_LOOP('',(#749,#750,#751,#752,#753,#754,#755,#756,#757,#758,#759,
#760,#761,#762,#763,#764,#765,#766,#767,#768));
#145=EDGE_LOOP('',(#769,#770,#771,#772));
#146=EDGE_LOOP('',(#773,#774,#775,#776));
#147=EDGE_LOOP('',(#777,#778,#779,#780));
#148=EDGE_LOOP('',(#781,#782,#783,#784));
#149=EDGE_LOOP('',(#785,#786,#787,#788));
#150=EDGE_LOOP('',(#789,#790,#791,#792));
#151=EDGE_LOOP('',(#793,#794,#795,#796));
#152=EDGE_LOOP('',(#797,#798,#799,#800));
#153=EDGE_LOOP('',(#801,#802,#803,#804));
#154=EDGE_LOOP('',(#805,#806,#807,#808));
#155=EDGE_LOOP('',(#809,#810,#811,#812));
#156=EDGE_LOOP('',(#813,#814,#815,#816));
#157=EDGE_LOOP('',(#817,#818,#819,#820));
#158=EDGE_LOOP('',(#821,#822,#823,#824));
#159=EDGE_LOOP('',(#825,#826,#827,#828));
#160=EDGE_LOOP('',(#829,#830,#831,#832));
#161=EDGE_LOOP('',(#833,#834,#835,#836));
#162=EDGE_LOOP('',(#837,#838,#839,#840));
#163=EDGE_LOOP('',(#841,#842,#843,#844,#845,#846,#847,#848));
#164=EDGE_LOOP('',(#849,#850,#851,#852));
#165=CIRCLE('',#956,0.750000000000001);
#166=CIRCLE('',#958,0.749999999999997);
#167=CIRCLE('',#959,1.75);
#168=CIRCLE('',#960,1.);
#169=CIRCLE('',#962,0.750000000000002);
#170=CIRCLE('',#963,0.749999999999998);
#171=CIRCLE('',#964,0.25);
#172=CIRCLE('',#965,1.);
#173=CIRCLE('',#967,0.75);
#174=CIRCLE('',#968,0.749999999999997);
#175=CIRCLE('',#969,0.25);
#176=CIRCLE('',#970,1.);
#177=CIRCLE('',#972,0.750000000000002);
#178=CIRCLE('',#974,0.750000000000002);
#179=CIRCLE('',#975,1.75);
#180=CIRCLE('',#976,1.);
#181=CIRCLE('',#980,1.);
#182=CIRCLE('',#983,1.);
#183=CIRCLE('',#986,1.);
#184=CIRCLE('',#989,1.);
#185=CIRCLE('',#997,0.750000000000007);
#186=CIRCLE('',#999,0.750000000000002);
#187=CIRCLE('',#1000,1.75);
#188=CIRCLE('',#1001,1.);
#189=CIRCLE('',#1003,0.750000000000002);
#190=CIRCLE('',#1005,0.749999999999998);
#191=CIRCLE('',#1006,1.75);
#192=CIRCLE('',#1007,1.);
#193=CIRCLE('',#1009,0.75);
#194=CIRCLE('',#1011,0.750000000000006);
#195=CIRCLE('',#1012,1.75);
#196=CIRCLE('',#1013,1.);
#197=CIRCLE('',#1015,0.750000000000002);
#198=CIRCLE('',#1017,0.750000000000002);
#199=CIRCLE('',#1018,1.75);
#200=CIRCLE('',#1019,1.);
#201=CIRCLE('',#1024,0.750000000000003);
#202=CIRCLE('',#1026,0.750000000000002);
#203=CIRCLE('',#1027,1.75);
#204=CIRCLE('',#1029,0.750000000000002);
#205=CIRCLE('',#1030,0.749999999999998);
#206=CIRCLE('',#1031,0.25);
#207=CIRCLE('',#1033,0.75);
#208=CIRCLE('',#1034,0.749999999999997);
#209=CIRCLE('',#1035,0.25);
#210=CIRCLE('',#1037,0.750000000000002);
#211=CIRCLE('',#1039,0.750000000000002);
#212=CIRCLE('',#1040,1.75);
#213=CIRCLE('',#1043,1.75);
#214=CIRCLE('',#1044,1.75);
#215=CIRCLE('',#1045,1.75);
#216=CIRCLE('',#1046,1.75);
#217=CIRCLE('',#1049,0.750000000000002);
#218=CIRCLE('',#1051,0.75);
#219=CIRCLE('',#1052,1.);
#220=CIRCLE('',#1054,0.75);
#221=CIRCLE('',#1056,0.75);
#222=CIRCLE('',#1057,1.);
#223=CIRCLE('',#1059,0.75);
#224=CIRCLE('',#1061,0.75);
#225=CIRCLE('',#1062,1.);
#226=CIRCLE('',#1064,0.75);
#227=CIRCLE('',#1066,0.75);
#228=CIRCLE('',#1067,1.);
#229=LINE('',#1410,#293);
#230=LINE('',#1413,#294);
#231=LINE('',#1424,#295);
#232=LINE('',#1425,#296);
#233=LINE('',#1444,#297);
#234=LINE('',#1445,#298);
#235=LINE('',#1464,#299);
#236=LINE('',#1465,#300);
#237=LINE('',#1476,#301);
#238=LINE('',#1477,#302);
#239=LINE('',#1480,#303);
#240=LINE('',#1483,#304);
#241=LINE('',#1486,#305);
#242=LINE('',#1487,#306);
#243=LINE('',#1490,#307);
#244=LINE('',#1494,#308);
#245=LINE('',#1495,#309);
#246=LINE('',#1498,#310);
#247=LINE('',#1502,#311);
#248=LINE('',#1503,#312);
#249=LINE('',#1506,#313);
#250=LINE('',#1510,#314);
#251=LINE('',#1511,#315);
#252=LINE('',#1514,#316);
#253=LINE('',#1518,#317);
#254=LINE('',#1522,#318);
#255=LINE('',#1529,#319);
#256=LINE('',#1532,#320);
#257=LINE('',#1543,#321);
#258=LINE('',#1544,#322);
#259=LINE('',#1555,#323);
#260=LINE('',#1556,#324);
#261=LINE('',#1567,#325);
#262=LINE('',#1568,#326);
#263=LINE('',#1576,#327);
#264=LINE('',#1577,#328);
#265=LINE('',#1579,#329);
#266=LINE('',#1584,#330);
#267=LINE('',#1587,#331);
#268=LINE('',#1595,#332);
#269=LINE('',#1611,#333);
#270=LINE('',#1627,#334);
#271=LINE('',#1633,#335);
#272=LINE('',#1636,#336);
#273=LINE('',#1640,#337);
#274=LINE('',#1644,#338);
#275=LINE('',#1648,#339);
#276=LINE('',#1652,#340);
#277=LINE('',#1653,#341);
#278=LINE('',#1659,#342);
#279=LINE('',#1667,#343);
#280=LINE('',#1675,#344);
#281=LINE('',#1683,#345);
#282=LINE('',#1689,#346);
#283=LINE('',#1691,#347);
#284=LINE('',#1692,#348);
#285=LINE('',#1695,#349);
#286=LINE('',#1697,#350);
#287=LINE('',#1698,#351);
#288=LINE('',#1700,#352);
#289=LINE('',#1702,#353);
#290=LINE('',#1703,#354);
#291=LINE('',#1706,#355);
#292=LINE('',#1707,#356);
#293=VECTOR('',#1089,10.);
#294=VECTOR('',#1092,10.);
#295=VECTOR('',#1105,10.);
#296=VECTOR('',#1106,10.);
#297=VECTOR('',#1117,10.);
#298=VECTOR('',#1118,10.);
#299=VECTOR('',#1129,10.);
#300=VECTOR('',#1130,10.);
#301=VECTOR('',#1143,10.);
#302=VECTOR('',#1144,10.);
#303=VECTOR('',#1147,10.);
#304=VECTOR('',#1150,10.);
#305=VECTOR('',#1153,10.);
#306=VECTOR('',#1154,10.);
#307=VECTOR('',#1157,10.);
#308=VECTOR('',#1162,10.);
#309=VECTOR('',#1163,10.);
#310=VECTOR('',#1166,10.);
#311=VECTOR('',#1171,10.);
#312=VECTOR('',#1172,10.);
#313=VECTOR('',#1175,10.);
#314=VECTOR('',#1180,10.);
#315=VECTOR('',#1181,10.);
#316=VECTOR('',#1184,10.);
#317=VECTOR('',#1187,10.);
#318=VECTOR('',#1190,10.);
#319=VECTOR('',#1197,10.);
#320=VECTOR('',#1200,10.);
#321=VECTOR('',#1213,10.);
#322=VECTOR('',#1214,10.);
#323=VECTOR('',#1227,10.);
#324=VECTOR('',#1228,10.);
#325=VECTOR('',#1241,10.);
#326=VECTOR('',#1242,10.);
#327=VECTOR('',#1253,10.);
#328=VECTOR('',#1254,10.);
#329=VECTOR('',#1257,10.);
#330=VECTOR('',#1262,10.);
#331=VECTOR('',#1265,10.);
#332=VECTOR('',#1276,10.);
#333=VECTOR('',#1285,10.);
#334=VECTOR('',#1294,10.);
#335=VECTOR('',#1303,10.);
#336=VECTOR('',#1306,10.);
#337=VECTOR('',#1309,10.);
#338=VECTOR('',#1312,10.);
#339=VECTOR('',#1315,10.);
#340=VECTOR('',#1318,10.);
#341=VECTOR('',#1319,10.);
#342=VECTOR('',#1326,10.);
#343=VECTOR('',#1337,10.);
#344=VECTOR('',#1348,10.);
#345=VECTOR('',#1359,10.);
#346=VECTOR('',#1368,10.);
#347=VECTOR('',#1371,10.);
#348=VECTOR('',#1372,10.);
#349=VECTOR('',#1377,10.);
#350=VECTOR('',#1380,10.);
#351=VECTOR('',#1381,10.);
#352=VECTOR('',#1384,10.);
#353=VECTOR('',#1387,10.);
#354=VECTOR('',#1388,10.);
#355=VECTOR('',#1393,10.);
#356=VECTOR('',#1394,10.);
#357=ELLIPSE('',#955,0.868277749340613,0.75);
#358=ELLIPSE('',#978,0.868277749340613,0.75);
#359=ELLIPSE('',#992,0.868277749340613,0.75);
#360=ELLIPSE('',#993,0.868277749340613,0.75);
#361=ELLIPSE('',#994,0.868277749340613,0.75);
#362=ELLIPSE('',#996,0.868277749340613,0.75);
#363=ELLIPSE('',#1023,0.868277749340613,0.75);
#364=ELLIPSE('',#1048,0.868277749340613,0.75);
#365=VERTEX_POINT('',#1406);
#366=VERTEX_POINT('',#1407);
#367=VERTEX_POINT('',#1409);
#368=VERTEX_POINT('',#1411);
#369=VERTEX_POINT('',#1415);
#370=VERTEX_POINT('',#1416);
#371=VERTEX_POINT('',#1421);
#372=VERTEX_POINT('',#1422);
#373=VERTEX_POINT('',#1435);
#374=VERTEX_POINT('',#1436);
#375=VERTEX_POINT('',#1441);
#376=VERTEX_POINT('',#1442);
#377=VERTEX_POINT('',#1455);
#378=VERTEX_POINT('',#1456);
#379=VERTEX_POINT('',#1461);
#380=VERTEX_POINT('',#1462);
#381=VERTEX_POINT('',#1467);
#382=VERTEX_POINT('',#1468);
#383=VERTEX_POINT('',#1473);
#384=VERTEX_POINT('',#1474);
#385=VERTEX_POINT('',#1479);
#386=VERTEX_POINT('',#1481);
#387=VERTEX_POINT('',#1485);
#388=VERTEX_POINT('',#1489);
#389=VERTEX_POINT('',#1493);
#390=VERTEX_POINT('',#1497);
#391=VERTEX_POINT('',#1501);
#392=VERTEX_POINT('',#1505);
#393=VERTEX_POINT('',#1509);
#394=VERTEX_POINT('',#1513);
#395=VERTEX_POINT('',#1515);
#396=VERTEX_POINT('',#1517);
#397=VERTEX_POINT('',#1519);
#398=VERTEX_POINT('',#1521);
#399=VERTEX_POINT('',#1525);
#400=VERTEX_POINT('',#1526);
#401=VERTEX_POINT('',#1528);
#402=VERTEX_POINT('',#1530);
#403=VERTEX_POINT('',#1534);
#404=VERTEX_POINT('',#1535);
#405=VERTEX_POINT('',#1540);
#406=VERTEX_POINT('',#1541);
#407=VERTEX_POINT('',#1546);
#408=VERTEX_POINT('',#1547);
#409=VERTEX_POINT('',#1552);
#410=VERTEX_POINT('',#1553);
#411=VERTEX_POINT('',#1558);
#412=VERTEX_POINT('',#1559);
#413=VERTEX_POINT('',#1564);
#414=VERTEX_POINT('',#1565);
#415=VERTEX_POINT('',#1570);
#416=VERTEX_POINT('',#1571);
#417=VERTEX_POINT('',#1581);
#418=VERTEX_POINT('',#1582);
#419=VERTEX_POINT('',#1585);
#420=VERTEX_POINT('',#1589);
#421=VERTEX_POINT('',#1593);
#422=VERTEX_POINT('',#1605);
#423=VERTEX_POINT('',#1609);
#424=VERTEX_POINT('',#1621);
#425=VERTEX_POINT('',#1625);
#426=VERTEX_POINT('',#1629);
#427=VERTEX_POINT('',#1635);
#428=VERTEX_POINT('',#1637);
#429=VERTEX_POINT('',#1639);
#430=VERTEX_POINT('',#1641);
#431=VERTEX_POINT('',#1643);
#432=VERTEX_POINT('',#1645);
#433=VERTEX_POINT('',#1647);
#434=VERTEX_POINT('',#1649);
#435=VERTEX_POINT('',#1651);
#436=VERTEX_POINT('',#1655);
#437=VERTEX_POINT('',#1657);
#438=VERTEX_POINT('',#1661);
#439=VERTEX_POINT('',#1665);
#440=VERTEX_POINT('',#1669);
#441=VERTEX_POINT('',#1673);
#442=VERTEX_POINT('',#1677);
#443=VERTEX_POINT('',#1681);
#444=VERTEX_POINT('',#1685);
#445=EDGE_CURVE('',#365,#366,#357,.T.);
#446=EDGE_CURVE('',#366,#367,#229,.T.);
#447=EDGE_CURVE('',#367,#368,#165,.T.);
#448=EDGE_CURVE('',#368,#365,#230,.T.);
#449=EDGE_CURVE('',#369,#370,#166,.T.);
#450=EDGE_CURVE('',#370,#368,#167,.T.);
#451=EDGE_CURVE('',#367,#369,#168,.T.);
#452=EDGE_CURVE('',#371,#372,#169,.T.);
#453=EDGE_CURVE('',#372,#370,#231,.T.);
#454=EDGE_CURVE('',#369,#371,#232,.T.);
#455=EDGE_CURVE('',#373,#374,#170,.T.);
#456=EDGE_CURVE('',#374,#372,#171,.T.);
#457=EDGE_CURVE('',#371,#373,#172,.T.);
#458=EDGE_CURVE('',#375,#376,#173,.T.);
#459=EDGE_CURVE('',#376,#374,#233,.T.);
#460=EDGE_CURVE('',#373,#375,#234,.T.);
#461=EDGE_CURVE('',#377,#378,#174,.T.);
#462=EDGE_CURVE('',#378,#376,#175,.T.);
#463=EDGE_CURVE('',#375,#377,#176,.T.);
#464=EDGE_CURVE('',#379,#380,#177,.T.);
#465=EDGE_CURVE('',#380,#378,#235,.T.);
#466=EDGE_CURVE('',#377,#379,#236,.T.);
#467=EDGE_CURVE('',#381,#382,#178,.T.);
#468=EDGE_CURVE('',#382,#380,#179,.T.);
#469=EDGE_CURVE('',#379,#381,#180,.T.);
#470=EDGE_CURVE('',#383,#384,#358,.T.);
#471=EDGE_CURVE('',#384,#382,#237,.T.);
#472=EDGE_CURVE('',#381,#383,#238,.T.);
#473=EDGE_CURVE('',#379,#385,#239,.T.);
#474=EDGE_CURVE('',#386,#385,#181,.T.);
#475=EDGE_CURVE('',#386,#381,#240,.T.);
#476=EDGE_CURVE('',#387,#377,#241,.T.);
#477=EDGE_CURVE('',#385,#387,#242,.T.);
#478=EDGE_CURVE('',#375,#388,#243,.T.);
#479=EDGE_CURVE('',#387,#388,#182,.T.);
#480=EDGE_CURVE('',#389,#373,#244,.T.);
#481=EDGE_CURVE('',#388,#389,#245,.T.);
#482=EDGE_CURVE('',#371,#390,#246,.T.);
#483=EDGE_CURVE('',#389,#390,#183,.T.);
#484=EDGE_CURVE('',#391,#369,#247,.T.);
#485=EDGE_CURVE('',#390,#391,#248,.T.);
#486=EDGE_CURVE('',#367,#392,#249,.T.);
#487=EDGE_CURVE('',#391,#392,#184,.T.);
#488=EDGE_CURVE('',#393,#366,#250,.T.);
#489=EDGE_CURVE('',#392,#393,#251,.T.);
#490=EDGE_CURVE('',#394,#365,#252,.T.);
#491=EDGE_CURVE('',#395,#394,#359,.T.);
#492=EDGE_CURVE('',#396,#395,#253,.T.);
#493=EDGE_CURVE('',#397,#396,#360,.T.);
#494=EDGE_CURVE('',#398,#397,#254,.T.);
#495=EDGE_CURVE('',#393,#398,#361,.T.);
#496=EDGE_CURVE('',#399,#400,#362,.T.);
#497=EDGE_CURVE('',#400,#401,#255,.T.);
#498=EDGE_CURVE('',#401,#402,#185,.T.);
#499=EDGE_CURVE('',#402,#399,#256,.T.);
#500=EDGE_CURVE('',#403,#404,#186,.T.);
#501=EDGE_CURVE('',#404,#402,#187,.T.);
#502=EDGE_CURVE('',#401,#403,#188,.T.);
#503=EDGE_CURVE('',#405,#406,#189,.T.);
#504=EDGE_CURVE('',#406,#404,#257,.T.);
#505=EDGE_CURVE('',#403,#405,#258,.T.);
#506=EDGE_CURVE('',#407,#408,#190,.T.);
#507=EDGE_CURVE('',#408,#406,#191,.T.);
#508=EDGE_CURVE('',#405,#407,#192,.T.);
#509=EDGE_CURVE('',#409,#410,#193,.T.);
#510=EDGE_CURVE('',#410,#408,#259,.T.);
#511=EDGE_CURVE('',#407,#409,#260,.T.);
#512=EDGE_CURVE('',#411,#412,#194,.T.);
#513=EDGE_CURVE('',#412,#410,#195,.T.);
#514=EDGE_CURVE('',#409,#411,#196,.T.);
#515=EDGE_CURVE('',#413,#414,#197,.T.);
#516=EDGE_CURVE('',#414,#412,#261,.T.);
#517=EDGE_CURVE('',#411,#413,#262,.T.);
#518=EDGE_CURVE('',#415,#416,#198,.T.);
#519=EDGE_CURVE('',#416,#414,#199,.T.);
#520=EDGE_CURVE('',#413,#415,#200,.T.);
#521=EDGE_CURVE('',#394,#416,#263,.T.);
#522=EDGE_CURVE('',#415,#395,#264,.T.);
#523=EDGE_CURVE('',#384,#399,#265,.T.);
#524=EDGE_CURVE('',#417,#418,#363,.T.);
#525=EDGE_CURVE('',#418,#386,#266,.T.);
#526=EDGE_CURVE('',#386,#419,#201,.T.);
#527=EDGE_CURVE('',#419,#417,#267,.T.);
#528=EDGE_CURVE('',#385,#420,#202,.T.);
#529=EDGE_CURVE('',#420,#419,#203,.T.);
#530=EDGE_CURVE('',#387,#421,#204,.T.);
#531=EDGE_CURVE('',#421,#420,#268,.T.);
#532=EDGE_CURVE('',#388,#422,#205,.T.);
#533=EDGE_CURVE('',#422,#421,#206,.T.);
#534=EDGE_CURVE('',#389,#423,#207,.T.);
#535=EDGE_CURVE('',#423,#422,#269,.T.);
#536=EDGE_CURVE('',#390,#424,#208,.T.);
#537=EDGE_CURVE('',#424,#423,#209,.T.);
#538=EDGE_CURVE('',#391,#425,#210,.T.);
#539=EDGE_CURVE('',#425,#424,#270,.T.);
#540=EDGE_CURVE('',#392,#426,#211,.T.);
#541=EDGE_CURVE('',#426,#425,#212,.T.);
#542=EDGE_CURVE('',#398,#426,#271,.T.);
#543=EDGE_CURVE('',#427,#397,#272,.T.);
#544=EDGE_CURVE('',#428,#427,#213,.T.);
#545=EDGE_CURVE('',#429,#428,#273,.T.);
#546=EDGE_CURVE('',#430,#429,#214,.T.);
#547=EDGE_CURVE('',#431,#430,#274,.T.);
#548=EDGE_CURVE('',#432,#431,#215,.T.);
#549=EDGE_CURVE('',#433,#432,#275,.T.);
#550=EDGE_CURVE('',#434,#433,#216,.T.);
#551=EDGE_CURVE('',#435,#434,#276,.T.);
#552=EDGE_CURVE('',#417,#435,#277,.T.);
#553=EDGE_CURVE('',#436,#435,#364,.T.);
#554=EDGE_CURVE('',#434,#437,#217,.T.);
#555=EDGE_CURVE('',#437,#436,#278,.T.);
#556=EDGE_CURVE('',#433,#438,#218,.T.);
#557=EDGE_CURVE('',#438,#437,#219,.T.);
#558=EDGE_CURVE('',#432,#439,#220,.T.);
#559=EDGE_CURVE('',#439,#438,#279,.T.);
#560=EDGE_CURVE('',#431,#440,#221,.T.);
#561=EDGE_CURVE('',#440,#439,#222,.T.);
#562=EDGE_CURVE('',#430,#441,#223,.T.);
#563=EDGE_CURVE('',#441,#440,#280,.T.);
#564=EDGE_CURVE('',#429,#442,#224,.T.);
#565=EDGE_CURVE('',#442,#441,#225,.T.);
#566=EDGE_CURVE('',#428,#443,#226,.T.);
#567=EDGE_CURVE('',#443,#442,#281,.T.);
#568=EDGE_CURVE('',#427,#444,#227,.T.);
#569=EDGE_CURVE('',#444,#443,#228,.T.);
#570=EDGE_CURVE('',#396,#444,#282,.T.);
#571=EDGE_CURVE('',#413,#443,#283,.T.);
#572=EDGE_CURVE('',#444,#415,#284,.T.);
#573=EDGE_CURVE('',#418,#383,#285,.T.);
#574=EDGE_CURVE('',#401,#437,#286,.T.);
#575=EDGE_CURVE('',#438,#403,#287,.T.);
#576=EDGE_CURVE('',#436,#400,#288,.T.);
#577=EDGE_CURVE('',#405,#439,#289,.T.);
#578=EDGE_CURVE('',#440,#407,#290,.T.);
#579=EDGE_CURVE('',#409,#441,#291,.T.);
#580=EDGE_CURVE('',#442,#411,#292,.T.);
#581=ORIENTED_EDGE('',*,*,#445,.T.);
#582=ORIENTED_EDGE('',*,*,#446,.T.);
#583=ORIENTED_EDGE('',*,*,#447,.T.);
#584=ORIENTED_EDGE('',*,*,#448,.T.);
#585=ORIENTED_EDGE('',*,*,#449,.T.);
#586=ORIENTED_EDGE('',*,*,#450,.T.);
#587=ORIENTED_EDGE('',*,*,#447,.F.);
#588=ORIENTED_EDGE('',*,*,#451,.T.);
#589=ORIENTED_EDGE('',*,*,#452,.T.);
#590=ORIENTED_EDGE('',*,*,#453,.T.);
#591=ORIENTED_EDGE('',*,*,#449,.F.);
#592=ORIENTED_EDGE('',*,*,#454,.T.);
#593=ORIENTED_EDGE('',*,*,#455,.T.);
#594=ORIENTED_EDGE('',*,*,#456,.T.);
#595=ORIENTED_EDGE('',*,*,#452,.F.);
#596=ORIENTED_EDGE('',*,*,#457,.T.);
#597=ORIENTED_EDGE('',*,*,#458,.T.);
#598=ORIENTED_EDGE('',*,*,#459,.T.);
#599=ORIENTED_EDGE('',*,*,#455,.F.);
#600=ORIENTED_EDGE('',*,*,#460,.T.);
#601=ORIENTED_EDGE('',*,*,#461,.T.);
#602=ORIENTED_EDGE('',*,*,#462,.T.);
#603=ORIENTED_EDGE('',*,*,#458,.F.);
#604=ORIENTED_EDGE('',*,*,#463,.T.);
#605=ORIENTED_EDGE('',*,*,#464,.T.);
#606=ORIENTED_EDGE('',*,*,#465,.T.);
#607=ORIENTED_EDGE('',*,*,#461,.F.);
#608=ORIENTED_EDGE('',*,*,#466,.T.);
#609=ORIENTED_EDGE('',*,*,#467,.T.);
#610=ORIENTED_EDGE('',*,*,#468,.T.);
#611=ORIENTED_EDGE('',*,*,#464,.F.);
#612=ORIENTED_EDGE('',*,*,#469,.T.);
#613=ORIENTED_EDGE('',*,*,#470,.T.);
#614=ORIENTED_EDGE('',*,*,#471,.T.);
#615=ORIENTED_EDGE('',*,*,#467,.F.);
#616=ORIENTED_EDGE('',*,*,#472,.T.);
#617=ORIENTED_EDGE('',*,*,#469,.F.);
#618=ORIENTED_EDGE('',*,*,#473,.T.);
#619=ORIENTED_EDGE('',*,*,#474,.F.);
#620=ORIENTED_EDGE('',*,*,#475,.T.);
#621=ORIENTED_EDGE('',*,*,#466,.F.);
#622=ORIENTED_EDGE('',*,*,#476,.F.);
#623=ORIENTED_EDGE('',*,*,#477,.F.);
#624=ORIENTED_EDGE('',*,*,#473,.F.);
#625=ORIENTED_EDGE('',*,*,#463,.F.);
#626=ORIENTED_EDGE('',*,*,#478,.T.);
#627=ORIENTED_EDGE('',*,*,#479,.F.);
#628=ORIENTED_EDGE('',*,*,#476,.T.);
#629=ORIENTED_EDGE('',*,*,#460,.F.);
#630=ORIENTED_EDGE('',*,*,#480,.F.);
#631=ORIENTED_EDGE('',*,*,#481,.F.);
#632=ORIENTED_EDGE('',*,*,#478,.F.);
#633=ORIENTED_EDGE('',*,*,#457,.F.);
#634=ORIENTED_EDGE('',*,*,#482,.T.);
#635=ORIENTED_EDGE('',*,*,#483,.F.);
#636=ORIENTED_EDGE('',*,*,#480,.T.);
#637=ORIENTED_EDGE('',*,*,#454,.F.);
#638=ORIENTED_EDGE('',*,*,#484,.F.);
#639=ORIENTED_EDGE('',*,*,#485,.F.);
#640=ORIENTED_EDGE('',*,*,#482,.F.);
#641=ORIENTED_EDGE('',*,*,#451,.F.);
#642=ORIENTED_EDGE('',*,*,#486,.T.);
#643=ORIENTED_EDGE('',*,*,#487,.F.);
#644=ORIENTED_EDGE('',*,*,#484,.T.);
#645=ORIENTED_EDGE('',*,*,#446,.F.);
#646=ORIENTED_EDGE('',*,*,#488,.F.);
#647=ORIENTED_EDGE('',*,*,#489,.F.);
#648=ORIENTED_EDGE('',*,*,#486,.F.);
#649=ORIENTED_EDGE('',*,*,#445,.F.);
#650=ORIENTED_EDGE('',*,*,#490,.F.);
#651=ORIENTED_EDGE('',*,*,#491,.F.);
#652=ORIENTED_EDGE('',*,*,#492,.F.);
#653=ORIENTED_EDGE('',*,*,#493,.F.);
#654=ORIENTED_EDGE('',*,*,#494,.F.);
#655=ORIENTED_EDGE('',*,*,#495,.F.);
#656=ORIENTED_EDGE('',*,*,#488,.T.);
#657=ORIENTED_EDGE('',*,*,#496,.T.);
#658=ORIENTED_EDGE('',*,*,#497,.T.);
#659=ORIENTED_EDGE('',*,*,#498,.T.);
#660=ORIENTED_EDGE('',*,*,#499,.T.);
#661=ORIENTED_EDGE('',*,*,#500,.T.);
#662=ORIENTED_EDGE('',*,*,#501,.T.);
#663=ORIENTED_EDGE('',*,*,#498,.F.);
#664=ORIENTED_EDGE('',*,*,#502,.T.);
#665=ORIENTED_EDGE('',*,*,#503,.T.);
#666=ORIENTED_EDGE('',*,*,#504,.T.);
#667=ORIENTED_EDGE('',*,*,#500,.F.);
#668=ORIENTED_EDGE('',*,*,#505,.T.);
#669=ORIENTED_EDGE('',*,*,#506,.T.);
#670=ORIENTED_EDGE('',*,*,#507,.T.);
#671=ORIENTED_EDGE('',*,*,#503,.F.);
#672=ORIENTED_EDGE('',*,*,#508,.T.);
#673=ORIENTED_EDGE('',*,*,#509,.T.);
#674=ORIENTED_EDGE('',*,*,#510,.T.);
#675=ORIENTED_EDGE('',*,*,#506,.F.);
#676=ORIENTED_EDGE('',*,*,#511,.T.);
#677=ORIENTED_EDGE('',*,*,#512,.T.);
#678=ORIENTED_EDGE('',*,*,#513,.T.);
#679=ORIENTED_EDGE('',*,*,#509,.F.);
#680=ORIENTED_EDGE('',*,*,#514,.T.);
#681=ORIENTED_EDGE('',*,*,#515,.T.);
#682=ORIENTED_EDGE('',*,*,#516,.T.);
#683=ORIENTED_EDGE('',*,*,#512,.F.);
#684=ORIENTED_EDGE('',*,*,#517,.T.);
#685=ORIENTED_EDGE('',*,*,#518,.T.);
#686=ORIENTED_EDGE('',*,*,#519,.T.);
#687=ORIENTED_EDGE('',*,*,#515,.F.);
#688=ORIENTED_EDGE('',*,*,#520,.T.);
#689=ORIENTED_EDGE('',*,*,#491,.T.);
#690=ORIENTED_EDGE('',*,*,#521,.T.);
#691=ORIENTED_EDGE('',*,*,#518,.F.);
#692=ORIENTED_EDGE('',*,*,#522,.T.);
#693=ORIENTED_EDGE('',*,*,#471,.F.);
#694=ORIENTED_EDGE('',*,*,#523,.T.);
#695=ORIENTED_EDGE('',*,*,#499,.F.);
#696=ORIENTED_EDGE('',*,*,#501,.F.);
#697=ORIENTED_EDGE('',*,*,#504,.F.);
#698=ORIENTED_EDGE('',*,*,#507,.F.);
#699=ORIENTED_EDGE('',*,*,#510,.F.);
#700=ORIENTED_EDGE('',*,*,#513,.F.);
#701=ORIENTED_EDGE('',*,*,#516,.F.);
#702=ORIENTED_EDGE('',*,*,#519,.F.);
#703=ORIENTED_EDGE('',*,*,#521,.F.);
#704=ORIENTED_EDGE('',*,*,#490,.T.);
#705=ORIENTED_EDGE('',*,*,#448,.F.);
#706=ORIENTED_EDGE('',*,*,#450,.F.);
#707=ORIENTED_EDGE('',*,*,#453,.F.);
#708=ORIENTED_EDGE('',*,*,#456,.F.);
#709=ORIENTED_EDGE('',*,*,#459,.F.);
#710=ORIENTED_EDGE('',*,*,#462,.F.);
#711=ORIENTED_EDGE('',*,*,#465,.F.);
#712=ORIENTED_EDGE('',*,*,#468,.F.);
#713=ORIENTED_EDGE('',*,*,#524,.T.);
#714=ORIENTED_EDGE('',*,*,#525,.T.);
#715=ORIENTED_EDGE('',*,*,#526,.T.);
#716=ORIENTED_EDGE('',*,*,#527,.T.);
#717=ORIENTED_EDGE('',*,*,#528,.T.);
#718=ORIENTED_EDGE('',*,*,#529,.T.);
#719=ORIENTED_EDGE('',*,*,#526,.F.);
#720=ORIENTED_EDGE('',*,*,#474,.T.);
#721=ORIENTED_EDGE('',*,*,#530,.T.);
#722=ORIENTED_EDGE('',*,*,#531,.T.);
#723=ORIENTED_EDGE('',*,*,#528,.F.);
#724=ORIENTED_EDGE('',*,*,#477,.T.);
#725=ORIENTED_EDGE('',*,*,#532,.T.);
#726=ORIENTED_EDGE('',*,*,#533,.T.);
#727=ORIENTED_EDGE('',*,*,#530,.F.);
#728=ORIENTED_EDGE('',*,*,#479,.T.);
#729=ORIENTED_EDGE('',*,*,#534,.T.);
#730=ORIENTED_EDGE('',*,*,#535,.T.);
#731=ORIENTED_EDGE('',*,*,#532,.F.);
#732=ORIENTED_EDGE('',*,*,#481,.T.);
#733=ORIENTED_EDGE('',*,*,#536,.T.);
#734=ORIENTED_EDGE('',*,*,#537,.T.);
#735=ORIENTED_EDGE('',*,*,#534,.F.);
#736=ORIENTED_EDGE('',*,*,#483,.T.);
#737=ORIENTED_EDGE('',*,*,#538,.T.);
#738=ORIENTED_EDGE('',*,*,#539,.T.);
#739=ORIENTED_EDGE('',*,*,#536,.F.);
#740=ORIENTED_EDGE('',*,*,#485,.T.);
#741=ORIENTED_EDGE('',*,*,#540,.T.);
#742=ORIENTED_EDGE('',*,*,#541,.T.);
#743=ORIENTED_EDGE('',*,*,#538,.F.);
#744=ORIENTED_EDGE('',*,*,#487,.T.);
#745=ORIENTED_EDGE('',*,*,#495,.T.);
#746=ORIENTED_EDGE('',*,*,#542,.T.);
#747=ORIENTED_EDGE('',*,*,#540,.F.);
#748=ORIENTED_EDGE('',*,*,#489,.T.);
#749=ORIENTED_EDGE('',*,*,#527,.F.);
#750=ORIENTED_EDGE('',*,*,#529,.F.);
#751=ORIENTED_EDGE('',*,*,#531,.F.);
#752=ORIENTED_EDGE('',*,*,#533,.F.);
#753=ORIENTED_EDGE('',*,*,#535,.F.);
#754=ORIENTED_EDGE('',*,*,#537,.F.);
#755=ORIENTED_EDGE('',*,*,#539,.F.);
#756=ORIENTED_EDGE('',*,*,#541,.F.);
#757=ORIENTED_EDGE('',*,*,#542,.F.);
#758=ORIENTED_EDGE('',*,*,#494,.T.);
#759=ORIENTED_EDGE('',*,*,#543,.F.);
#760=ORIENTED_EDGE('',*,*,#544,.F.);
#761=ORIENTED_EDGE('',*,*,#545,.F.);
#762=ORIENTED_EDGE('',*,*,#546,.F.);
#763=ORIENTED_EDGE('',*,*,#547,.F.);
#764=ORIENTED_EDGE('',*,*,#548,.F.);
#765=ORIENTED_EDGE('',*,*,#549,.F.);
#766=ORIENTED_EDGE('',*,*,#550,.F.);
#767=ORIENTED_EDGE('',*,*,#551,.F.);
#768=ORIENTED_EDGE('',*,*,#552,.F.);
#769=ORIENTED_EDGE('',*,*,#553,.T.);
#770=ORIENTED_EDGE('',*,*,#551,.T.);
#771=ORIENTED_EDGE('',*,*,#554,.T.);
#772=ORIENTED_EDGE('',*,*,#555,.T.);
#773=ORIENTED_EDGE('',*,*,#556,.T.);
#774=ORIENTED_EDGE('',*,*,#557,.T.);
#775=ORIENTED_EDGE('',*,*,#554,.F.);
#776=ORIENTED_EDGE('',*,*,#550,.T.);
#777=ORIENTED_EDGE('',*,*,#558,.T.);
#778=ORIENTED_EDGE('',*,*,#559,.T.);
#779=ORIENTED_EDGE('',*,*,#556,.F.);
#780=ORIENTED_EDGE('',*,*,#549,.T.);
#781=ORIENTED_EDGE('',*,*,#560,.T.);
#782=ORIENTED_EDGE('',*,*,#561,.T.);
#783=ORIENTED_EDGE('',*,*,#558,.F.);
#784=ORIENTED_EDGE('',*,*,#548,.T.);
#785=ORIENTED_EDGE('',*,*,#562,.T.);
#786=ORIENTED_EDGE('',*,*,#563,.T.);
#787=ORIENTED_EDGE('',*,*,#560,.F.);
#788=ORIENTED_EDGE('',*,*,#547,.T.);
#789=ORIENTED_EDGE('',*,*,#564,.T.);
#790=ORIENTED_EDGE('',*,*,#565,.T.);
#791=ORIENTED_EDGE('',*,*,#562,.F.);
#792=ORIENTED_EDGE('',*,*,#546,.T.);
#793=ORIENTED_EDGE('',*,*,#566,.T.);
#794=ORIENTED_EDGE('',*,*,#567,.T.);
#795=ORIENTED_EDGE('',*,*,#564,.F.);
#796=ORIENTED_EDGE('',*,*,#545,.T.);
#797=ORIENTED_EDGE('',*,*,#568,.T.);
#798=ORIENTED_EDGE('',*,*,#569,.T.);
#799=ORIENTED_EDGE('',*,*,#566,.F.);
#800=ORIENTED_EDGE('',*,*,#544,.T.);
#801=ORIENTED_EDGE('',*,*,#493,.T.);
#802=ORIENTED_EDGE('',*,*,#570,.T.);
#803=ORIENTED_EDGE('',*,*,#568,.F.);
#804=ORIENTED_EDGE('',*,*,#543,.T.);
#805=ORIENTED_EDGE('',*,*,#520,.F.);
#806=ORIENTED_EDGE('',*,*,#571,.T.);
#807=ORIENTED_EDGE('',*,*,#569,.F.);
#808=ORIENTED_EDGE('',*,*,#572,.T.);
#809=ORIENTED_EDGE('',*,*,#522,.F.);
#810=ORIENTED_EDGE('',*,*,#572,.F.);
#811=ORIENTED_EDGE('',*,*,#570,.F.);
#812=ORIENTED_EDGE('',*,*,#492,.T.);
#813=ORIENTED_EDGE('',*,*,#472,.F.);
#814=ORIENTED_EDGE('',*,*,#475,.F.);
#815=ORIENTED_EDGE('',*,*,#525,.F.);
#816=ORIENTED_EDGE('',*,*,#573,.T.);
#817=ORIENTED_EDGE('',*,*,#502,.F.);
#818=ORIENTED_EDGE('',*,*,#574,.T.);
#819=ORIENTED_EDGE('',*,*,#557,.F.);
#820=ORIENTED_EDGE('',*,*,#575,.T.);
#821=ORIENTED_EDGE('',*,*,#497,.F.);
#822=ORIENTED_EDGE('',*,*,#576,.F.);
#823=ORIENTED_EDGE('',*,*,#555,.F.);
#824=ORIENTED_EDGE('',*,*,#574,.F.);
#825=ORIENTED_EDGE('',*,*,#508,.F.);
#826=ORIENTED_EDGE('',*,*,#577,.T.);
#827=ORIENTED_EDGE('',*,*,#561,.F.);
#828=ORIENTED_EDGE('',*,*,#578,.T.);
#829=ORIENTED_EDGE('',*,*,#505,.F.);
#830=ORIENTED_EDGE('',*,*,#575,.F.);
#831=ORIENTED_EDGE('',*,*,#559,.F.);
#832=ORIENTED_EDGE('',*,*,#577,.F.);
#833=ORIENTED_EDGE('',*,*,#514,.F.);
#834=ORIENTED_EDGE('',*,*,#579,.T.);
#835=ORIENTED_EDGE('',*,*,#565,.F.);
#836=ORIENTED_EDGE('',*,*,#580,.T.);
#837=ORIENTED_EDGE('',*,*,#511,.F.);
#838=ORIENTED_EDGE('',*,*,#578,.F.);
#839=ORIENTED_EDGE('',*,*,#563,.F.);
#840=ORIENTED_EDGE('',*,*,#579,.F.);
#841=ORIENTED_EDGE('',*,*,#470,.F.);
#842=ORIENTED_EDGE('',*,*,#573,.F.);
#843=ORIENTED_EDGE('',*,*,#524,.F.);
#844=ORIENTED_EDGE('',*,*,#552,.T.);
#845=ORIENTED_EDGE('',*,*,#553,.F.);
#846=ORIENTED_EDGE('',*,*,#576,.T.);
#847=ORIENTED_EDGE('',*,*,#496,.F.);
#848=ORIENTED_EDGE('',*,*,#523,.F.);
#849=ORIENTED_EDGE('',*,*,#517,.F.);
#850=ORIENTED_EDGE('',*,*,#580,.F.);
#851=ORIENTED_EDGE('',*,*,#567,.F.);
#852=ORIENTED_EDGE('',*,*,#571,.F.);
#853=CYLINDRICAL_SURFACE('',#954,0.75);
#854=CYLINDRICAL_SURFACE('',#961,0.75);
#855=CYLINDRICAL_SURFACE('',#966,0.75);
#856=CYLINDRICAL_SURFACE('',#971,0.75);
#857=CYLINDRICAL_SURFACE('',#977,0.75);
#858=CYLINDRICAL_SURFACE('',#979,1.);
#859=CYLINDRICAL_SURFACE('',#982,1.);
#860=CYLINDRICAL_SURFACE('',#985,1.);
#861=CYLINDRICAL_SURFACE('',#988,1.);
#862=CYLINDRICAL_SURFACE('',#995,0.75);
#863=CYLINDRICAL_SURFACE('',#1002,0.75);
#864=CYLINDRICAL_SURFACE('',#1008,0.75);
#865=CYLINDRICAL_SURFACE('',#1014,0.75);
#866=CYLINDRICAL_SURFACE('',#1020,0.75);
#867=CYLINDRICAL_SURFACE('',#1022,0.75);
#868=CYLINDRICAL_SURFACE('',#1028,0.75);
#869=CYLINDRICAL_SURFACE('',#1032,0.75);
#870=CYLINDRICAL_SURFACE('',#1036,0.75);
#871=CYLINDRICAL_SURFACE('',#1041,0.75);
#872=CYLINDRICAL_SURFACE('',#1047,0.75);
#873=CYLINDRICAL_SURFACE('',#1053,0.75);
#874=CYLINDRICAL_SURFACE('',#1058,0.75);
#875=CYLINDRICAL_SURFACE('',#1063,0.75);
#876=CYLINDRICAL_SURFACE('',#1068,0.75);
#877=CYLINDRICAL_SURFACE('',#1069,1.);
#878=CYLINDRICAL_SURFACE('',#1072,1.);
#879=CYLINDRICAL_SURFACE('',#1074,1.);
#880=CYLINDRICAL_SURFACE('',#1076,1.);
#881=ADVANCED_FACE('',(#49),#853,.T.);
#882=ADVANCED_FACE('',(#50),#37,.T.);
#883=ADVANCED_FACE('',(#51),#854,.T.);
#884=ADVANCED_FACE('',(#52),#33,.F.);
#885=ADVANCED_FACE('',(#53),#855,.T.);
#886=ADVANCED_FACE('',(#54),#34,.F.);
#887=ADVANCED_FACE('',(#55),#856,.T.);
#888=ADVANCED_FACE('',(#56),#38,.T.);
#889=ADVANCED_FACE('',(#57),#857,.T.);
#890=ADVANCED_FACE('',(#58),#858,.F.);
#891=ADVANCED_FACE('',(#59),#19,.T.);
#892=ADVANCED_FACE('',(#60),#859,.T.);
#893=ADVANCED_FACE('',(#61),#20,.T.);
#894=ADVANCED_FACE('',(#62),#860,.T.);
#895=ADVANCED_FACE('',(#63),#21,.T.);
#896=ADVANCED_FACE('',(#64),#861,.F.);
#897=ADVANCED_FACE('',(#65),#22,.T.);
#898=ADVANCED_FACE('',(#66),#23,.F.);
#899=ADVANCED_FACE('',(#67),#862,.T.);
#900=ADVANCED_FACE('',(#68),#39,.T.);
#901=ADVANCED_FACE('',(#69),#863,.T.);
#902=ADVANCED_FACE('',(#70),#40,.T.);
#903=ADVANCED_FACE('',(#71),#864,.T.);
#904=ADVANCED_FACE('',(#72),#41,.T.);
#905=ADVANCED_FACE('',(#73),#865,.T.);
#906=ADVANCED_FACE('',(#74),#42,.T.);
#907=ADVANCED_FACE('',(#75),#866,.T.);
#908=ADVANCED_FACE('',(#76),#24,.T.);
#909=ADVANCED_FACE('',(#77),#867,.T.);
#910=ADVANCED_FACE('',(#78),#43,.T.);
#911=ADVANCED_FACE('',(#79),#868,.T.);
#912=ADVANCED_FACE('',(#80),#35,.F.);
#913=ADVANCED_FACE('',(#81),#869,.T.);
#914=ADVANCED_FACE('',(#82),#36,.F.);
#915=ADVANCED_FACE('',(#83),#870,.T.);
#916=ADVANCED_FACE('',(#84),#44,.T.);
#917=ADVANCED_FACE('',(#85),#871,.T.);
#918=ADVANCED_FACE('',(#86),#25,.T.);
#919=ADVANCED_FACE('',(#87),#872,.T.);
#920=ADVANCED_FACE('',(#88),#45,.T.);
#921=ADVANCED_FACE('',(#89),#873,.T.);
#922=ADVANCED_FACE('',(#90),#46,.T.);
#923=ADVANCED_FACE('',(#91),#874,.T.);
#924=ADVANCED_FACE('',(#92),#47,.T.);
#925=ADVANCED_FACE('',(#93),#875,.T.);
#926=ADVANCED_FACE('',(#94),#48,.T.);
#927=ADVANCED_FACE('',(#95),#876,.T.);
#928=ADVANCED_FACE('',(#96),#877,.F.);
#929=ADVANCED_FACE('',(#97),#26,.T.);
#930=ADVANCED_FACE('',(#98),#27,.T.);
#931=ADVANCED_FACE('',(#99),#878,.F.);
#932=ADVANCED_FACE('',(#100),#28,.T.);
#933=ADVANCED_FACE('',(#101),#879,.F.);
#934=ADVANCED_FACE('',(#102),#29,.T.);
#935=ADVANCED_FACE('',(#103),#880,.F.);
#936=ADVANCED_FACE('',(#104),#30,.T.);
#937=ADVANCED_FACE('',(#105),#31,.F.);
#938=ADVANCED_FACE('',(#106),#32,.T.);
#939=CLOSED_SHELL('',(#881,#882,#883,#884,#885,#886,#887,#888,#889,#890,
#891,#892,#893,#894,#895,#896,#897,#898,#899,#900,#901,#902,#903,#904,#905,
#906,#907,#908,#909,#910,#911,#912,#913,#914,#915,#916,#917,#918,#919,#920,
#921,#922,#923,#924,#925,#926,#927,#928,#929,#930,#931,#932,#933,#934,#935,
#936,#937,#938));
#940=DERIVED_UNIT_ELEMENT(#942,1.);
#941=DERIVED_UNIT_ELEMENT(#1719,3.);
#942=(
MASS_UNIT()
NAMED_UNIT(*)
SI_UNIT(.KILO.,.GRAM.)
);
#943=DERIVED_UNIT((#940,#941));
#944=MEASURE_REPRESENTATION_ITEM('density measure',
POSITIVE_RATIO_MEASURE(7850.),#943);
#945=PROPERTY_DEFINITION_REPRESENTATION(#950,#947);
#946=PROPERTY_DEFINITION_REPRESENTATION(#951,#948);
#947=REPRESENTATION('material name',(#949),#1716);
#948=REPRESENTATION('density',(#944),#1716);
#949=DESCRIPTIVE_REPRESENTATION_ITEM('Steel','Steel');
#950=PROPERTY_DEFINITION('material property','material name',#1731);
#951=PROPERTY_DEFINITION('material property','density of part',#1731);
#952=AXIS2_PLACEMENT_3D('placement',#1403,#1081,#1082);
#953=AXIS2_PLACEMENT_3D('placement',#1404,#1083,#1084);
#954=AXIS2_PLACEMENT_3D('',#1405,#1085,#1086);
#955=AXIS2_PLACEMENT_3D('',#1408,#1087,#1088);
#956=AXIS2_PLACEMENT_3D('',#1412,#1090,#1091);
#957=AXIS2_PLACEMENT_3D('',#1414,#1093,#1094);
#958=AXIS2_PLACEMENT_3D('',#1417,#1095,#1096);
#959=AXIS2_PLACEMENT_3D('',#1418,#1097,#1098);
#960=AXIS2_PLACEMENT_3D('',#1419,#1099,#1100);
#961=AXIS2_PLACEMENT_3D('',#1420,#1101,#1102);
#962=AXIS2_PLACEMENT_3D('',#1423,#1103,#1104);
#963=AXIS2_PLACEMENT_3D('',#1437,#1107,#1108);
#964=AXIS2_PLACEMENT_3D('',#1438,#1109,#1110);
#965=AXIS2_PLACEMENT_3D('',#1439,#1111,#1112);
#966=AXIS2_PLACEMENT_3D('',#1440,#1113,#1114);
#967=AXIS2_PLACEMENT_3D('',#1443,#1115,#1116);
#968=AXIS2_PLACEMENT_3D('',#1457,#1119,#1120);
#969=AXIS2_PLACEMENT_3D('',#1458,#1121,#1122);
#970=AXIS2_PLACEMENT_3D('',#1459,#1123,#1124);
#971=AXIS2_PLACEMENT_3D('',#1460,#1125,#1126);
#972=AXIS2_PLACEMENT_3D('',#1463,#1127,#1128);
#973=AXIS2_PLACEMENT_3D('',#1466,#1131,#1132);
#974=AXIS2_PLACEMENT_3D('',#1469,#1133,#1134);
#975=AXIS2_PLACEMENT_3D('',#1470,#1135,#1136);
#976=AXIS2_PLACEMENT_3D('',#1471,#1137,#1138);
#977=AXIS2_PLACEMENT_3D('',#1472,#1139,#1140);
#978=AXIS2_PLACEMENT_3D('',#1475,#1141,#1142);
#979=AXIS2_PLACEMENT_3D('',#1478,#1145,#1146);
#980=AXIS2_PLACEMENT_3D('',#1482,#1148,#1149);
#981=AXIS2_PLACEMENT_3D('',#1484,#1151,#1152);
#982=AXIS2_PLACEMENT_3D('',#1488,#1155,#1156);
#983=AXIS2_PLACEMENT_3D('',#1491,#1158,#1159);
#984=AXIS2_PLACEMENT_3D('',#1492,#1160,#1161);
#985=AXIS2_PLACEMENT_3D('',#1496,#1164,#1165);
#986=AXIS2_PLACEMENT_3D('',#1499,#1167,#1168);
#987=AXIS2_PLACEMENT_3D('',#1500,#1169,#1170);
#988=AXIS2_PLACEMENT_3D('',#1504,#1173,#1174);
#989=AXIS2_PLACEMENT_3D('',#1507,#1176,#1177);
#990=AXIS2_PLACEMENT_3D('',#1508,#1178,#1179);
#991=AXIS2_PLACEMENT_3D('',#1512,#1182,#1183);
#992=AXIS2_PLACEMENT_3D('',#1516,#1185,#1186);
#993=AXIS2_PLACEMENT_3D('',#1520,#1188,#1189);
#994=AXIS2_PLACEMENT_3D('',#1523,#1191,#1192);
#995=AXIS2_PLACEMENT_3D('',#1524,#1193,#1194);
#996=AXIS2_PLACEMENT_3D('',#1527,#1195,#1196);
#997=AXIS2_PLACEMENT_3D('',#1531,#1198,#1199);
#998=AXIS2_PLACEMENT_3D('',#1533,#1201,#1202);
#999=AXIS2_PLACEMENT_3D('',#1536,#1203,#1204);
#1000=AXIS2_PLACEMENT_3D('',#1537,#1205,#1206);
#1001=AXIS2_PLACEMENT_3D('',#1538,#1207,#1208);
#1002=AXIS2_PLACEMENT_3D('',#1539,#1209,#1210);
#1003=AXIS2_PLACEMENT_3D('',#1542,#1211,#1212);
#1004=AXIS2_PLACEMENT_3D('',#1545,#1215,#1216);
#1005=AXIS2_PLACEMENT_3D('',#1548,#1217,#1218);
#1006=AXIS2_PLACEMENT_3D('',#1549,#1219,#1220);
#1007=AXIS2_PLACEMENT_3D('',#1550,#1221,#1222);
#1008=AXIS2_PLACEMENT_3D('',#1551,#1223,#1224);
#1009=AXIS2_PLACEMENT_3D('',#1554,#1225,#1226);
#1010=AXIS2_PLACEMENT_3D('',#1557,#1229,#1230);
#1011=AXIS2_PLACEMENT_3D('',#1560,#1231,#1232);
#1012=AXIS2_PLACEMENT_3D('',#1561,#1233,#1234);
#1013=AXIS2_PLACEMENT_3D('',#1562,#1235,#1236);
#1014=AXIS2_PLACEMENT_3D('',#1563,#1237,#1238);
#1015=AXIS2_PLACEMENT_3D('',#1566,#1239,#1240);
#1016=AXIS2_PLACEMENT_3D('',#1569,#1243,#1244);
#1017=AXIS2_PLACEMENT_3D('',#1572,#1245,#1246);
#1018=AXIS2_PLACEMENT_3D('',#1573,#1247,#1248);
#1019=AXIS2_PLACEMENT_3D('',#1574,#1249,#1250);
#1020=AXIS2_PLACEMENT_3D('',#1575,#1251,#1252);
#1021=AXIS2_PLACEMENT_3D('',#1578,#1255,#1256);
#1022=AXIS2_PLACEMENT_3D('',#1580,#1258,#1259);
#1023=AXIS2_PLACEMENT_3D('',#1583,#1260,#1261);
#1024=AXIS2_PLACEMENT_3D('',#1586,#1263,#1264);
#1025=AXIS2_PLACEMENT_3D('',#1588,#1266,#1267);
#1026=AXIS2_PLACEMENT_3D('',#1590,#1268,#1269);
#1027=AXIS2_PLACEMENT_3D('',#1591,#1270,#1271);
#1028=AXIS2_PLACEMENT_3D('',#1592,#1272,#1273);
#1029=AXIS2_PLACEMENT_3D('',#1594,#1274,#1275);
#1030=AXIS2_PLACEMENT_3D('',#1606,#1277,#1278);
#1031=AXIS2_PLACEMENT_3D('',#1607,#1279,#1280);
#1032=AXIS2_PLACEMENT_3D('',#1608,#1281,#1282);
#1033=AXIS2_PLACEMENT_3D('',#1610,#1283,#1284);
#1034=AXIS2_PLACEMENT_3D('',#1622,#1286,#1287);
#1035=AXIS2_PLACEMENT_3D('',#1623,#1288,#1289);
#1036=AXIS2_PLACEMENT_3D('',#1624,#1290,#1291);
#1037=AXIS2_PLACEMENT_3D('',#1626,#1292,#1293);
#1038=AXIS2_PLACEMENT_3D('',#1628,#1295,#1296);
#1039=AXIS2_PLACEMENT_3D('',#1630,#1297,#1298);
#1040=AXIS2_PLACEMENT_3D('',#1631,#1299,#1300);
#1041=AXIS2_PLACEMENT_3D('',#1632,#1301,#1302);
#1042=AXIS2_PLACEMENT_3D('',#1634,#1304,#1305);
#1043=AXIS2_PLACEMENT_3D('',#1638,#1307,#1308);
#1044=AXIS2_PLACEMENT_3D('',#1642,#1310,#1311);
#1045=AXIS2_PLACEMENT_3D('',#1646,#1313,#1314);
#1046=AXIS2_PLACEMENT_3D('',#1650,#1316,#1317);
#1047=AXIS2_PLACEMENT_3D('',#1654,#1320,#1321);
#1048=AXIS2_PLACEMENT_3D('',#1656,#1322,#1323);
#1049=AXIS2_PLACEMENT_3D('',#1658,#1324,#1325);
#1050=AXIS2_PLACEMENT_3D('',#1660,#1327,#1328);
#1051=AXIS2_PLACEMENT_3D('',#1662,#1329,#1330);
#1052=AXIS2_PLACEMENT_3D('',#1663,#1331,#1332);
#1053=AXIS2_PLACEMENT_3D('',#1664,#1333,#1334);
#1054=AXIS2_PLACEMENT_3D('',#1666,#1335,#1336);
#1055=AXIS2_PLACEMENT_3D('',#1668,#1338,#1339);
#1056=AXIS2_PLACEMENT_3D('',#1670,#1340,#1341);
#1057=AXIS2_PLACEMENT_3D('',#1671,#1342,#1343);
#1058=AXIS2_PLACEMENT_3D('',#1672,#1344,#1345);
#1059=AXIS2_PLACEMENT_3D('',#1674,#1346,#1347);
#1060=AXIS2_PLACEMENT_3D('',#1676,#1349,#1350);
#1061=AXIS2_PLACEMENT_3D('',#1678,#1351,#1352);
#1062=AXIS2_PLACEMENT_3D('',#1679,#1353,#1354);
#1063=AXIS2_PLACEMENT_3D('',#1680,#1355,#1356);
#1064=AXIS2_PLACEMENT_3D('',#1682,#1357,#1358);
#1065=AXIS2_PLACEMENT_3D('',#1684,#1360,#1361);
#1066=AXIS2_PLACEMENT_3D('',#1686,#1362,#1363);
#1067=AXIS2_PLACEMENT_3D('',#1687,#1364,#1365);
#1068=AXIS2_PLACEMENT_3D('',#1688,#1366,#1367);
#1069=AXIS2_PLACEMENT_3D('',#1690,#1369,#1370);
#1070=AXIS2_PLACEMENT_3D('',#1693,#1373,#1374);
#1071=AXIS2_PLACEMENT_3D('',#1694,#1375,#1376);
#1072=AXIS2_PLACEMENT_3D('',#1696,#1378,#1379);
#1073=AXIS2_PLACEMENT_3D('',#1699,#1382,#1383);
#1074=AXIS2_PLACEMENT_3D('',#1701,#1385,#1386);
#1075=AXIS2_PLACEMENT_3D('',#1704,#1389,#1390);
#1076=AXIS2_PLACEMENT_3D('',#1705,#1391,#1392);
#1077=AXIS2_PLACEMENT_3D('',#1708,#1395,#1396);
#1078=AXIS2_PLACEMENT_3D('',#1709,#1397,#1398);
#1079=AXIS2_PLACEMENT_3D('',#1710,#1399,#1400);
#1080=AXIS2_PLACEMENT_3D('',#1711,#1401,#1402);
#1081=DIRECTION('axis',(0.,0.,1.));
#1082=DIRECTION('refdir',(1.,0.,0.));
#1083=DIRECTION('axis',(0.,0.,1.));
#1084=DIRECTION('refdir',(1.,0.,0.));
#1085=DIRECTION('center_axis',(0.863778900898434,-0.503871025524086,0.));
#1086=DIRECTION('ref_axis',(0.356290618991501,0.610783918271146,-0.707106781186547));
#1087=DIRECTION('center_axis',(1.,0.,0.));
#1088=DIRECTION('ref_axis',(0.,1.,2.39746805990713E-16));
#1089=DIRECTION('',(0.863778900898433,-0.503871025524086,0.));
#1090=DIRECTION('center_axis',(-0.863778900898435,0.503871025524083,0.));
#1091=DIRECTION('ref_axis',(0.503871025524083,0.863778900898435,0.));
#1092=DIRECTION('',(-0.863778900898433,0.503871025524086,0.));
#1093=DIRECTION('center_axis',(0.,0.,-1.));
#1094=DIRECTION('ref_axis',(-1.,0.,0.));
#1095=DIRECTION('center_axis',(-1.,0.,0.));
#1096=DIRECTION('ref_axis',(0.,1.,0.));
#1097=DIRECTION('center_axis',(0.,0.,-1.));
#1098=DIRECTION('ref_axis',(-0.260979979214466,-0.965344213454049,0.));
#1099=DIRECTION('center_axis',(0.,0.,1.));
#1100=DIRECTION('ref_axis',(-0.260979979214466,-0.965344213454049,0.));
#1101=DIRECTION('center_axis',(1.,0.,0.));
#1102=DIRECTION('ref_axis',(0.,0.707106781186548,-0.707106781186547));
#1103=DIRECTION('center_axis',(-1.,0.,0.));
#1104=DIRECTION('ref_axis',(0.,1.,0.));
#1105=DIRECTION('',(-1.,0.,0.));
#1106=DIRECTION('',(1.,0.,0.));
#1107=DIRECTION('center_axis',(0.,1.,0.));
#1108=DIRECTION('ref_axis',(1.,0.,0.));
#1109=DIRECTION('center_axis',(0.,0.,1.));
#1110=DIRECTION('ref_axis',(0.707106781186549,0.707106781186546,0.));
#1111=DIRECTION('center_axis',(0.,0.,-1.));
#1112=DIRECTION('ref_axis',(0.707106781186549,0.707106781186546,0.));
#1113=DIRECTION('center_axis',(0.,-1.,0.));
#1114=DIRECTION('ref_axis',(0.707106781186548,0.,-0.707106781186547));
#1115=DIRECTION('center_axis',(0.,1.,0.));
#1116=DIRECTION('ref_axis',(1.,0.,0.));
#1117=DIRECTION('',(0.,1.,0.));
#1118=DIRECTION('',(0.,-1.,0.));
#1119=DIRECTION('center_axis',(1.,0.,0.));
#1120=DIRECTION('ref_axis',(0.,-1.,0.));
#1121=DIRECTION('center_axis',(0.,0.,1.));
#1122=DIRECTION('ref_axis',(0.707106781186549,-0.707106781186546,0.));
#1123=DIRECTION('center_axis',(0.,0.,-1.));
#1124=DIRECTION('ref_axis',(0.707106781186549,-0.707106781186546,0.));
#1125=DIRECTION('center_axis',(-1.,0.,0.));
#1126=DIRECTION('ref_axis',(0.,-0.707106781186548,-0.707106781186547));
#1127=DIRECTION('center_axis',(1.,0.,0.));
#1128=DIRECTION('ref_axis',(0.,-1.,-7.40148683083436E-16));
#1129=DIRECTION('',(1.,0.,0.));
#1130=DIRECTION('',(-1.,0.,0.));
#1131=DIRECTION('center_axis',(0.,0.,-1.));
#1132=DIRECTION('ref_axis',(-1.,0.,0.));
#1133=DIRECTION('center_axis',(0.863778900898434,0.503871025524085,0.));
#1134=DIRECTION('ref_axis',(0.503871025524085,-0.863778900898434,0.));
#1135=DIRECTION('center_axis',(0.,0.,-1.));
#1136=DIRECTION('ref_axis',(-0.260979979214467,0.965344213454049,0.));
#1137=DIRECTION('center_axis',(0.,0.,1.));
#1138=DIRECTION('ref_axis',(-0.260979979214467,0.965344213454049,0.));
#1139=DIRECTION('center_axis',(-0.863778900898433,-0.503871025524086,0.));
#1140=DIRECTION('ref_axis',(0.356290618991502,-0.610783918271146,-0.707106781186547));
#1141=DIRECTION('center_axis',(1.,0.,0.));
#1142=DIRECTION('ref_axis',(0.,-1.,-3.19662407987617E-16));
#1143=DIRECTION('',(0.863778900898433,0.503871025524086,0.));
#1144=DIRECTION('',(-0.863778900898433,-0.503871025524086,0.));
#1145=DIRECTION('center_axis',(0.,0.,-1.));
#1146=DIRECTION('ref_axis',(-0.260979979214466,0.965344213454049,0.));
#1147=DIRECTION('',(0.,0.,1.));
#1148=DIRECTION('center_axis',(0.,0.,-1.));
#1149=DIRECTION('ref_axis',(-0.260979979214467,0.965344213454049,0.));
#1150=DIRECTION('',(0.,0.,-1.));
#1151=DIRECTION('center_axis',(0.,-1.,0.));
#1152=DIRECTION('ref_axis',(1.,0.,0.));
#1153=DIRECTION('',(0.,0.,-1.));
#1154=DIRECTION('',(1.,0.,0.));
#1155=DIRECTION('center_axis',(0.,0.,1.));
#1156=DIRECTION('ref_axis',(0.707106781186548,-0.707106781186548,0.));
#1157=DIRECTION('',(0.,0.,1.));
#1158=DIRECTION('center_axis',(0.,0.,1.));
#1159=DIRECTION('ref_axis',(0.707106781186549,-0.707106781186546,0.));
#1160=DIRECTION('center_axis',(1.,0.,0.));
#1161=DIRECTION('ref_axis',(0.,1.,0.));
#1162=DIRECTION('',(0.,0.,-1.));
#1163=DIRECTION('',(0.,1.,0.));
#1164=DIRECTION('center_axis',(0.,0.,1.));
#1165=DIRECTION('ref_axis',(0.707106781186548,0.707106781186548,0.));
#1166=DIRECTION('',(0.,0.,1.));
#1167=DIRECTION('center_axis',(0.,0.,1.));
#1168=DIRECTION('ref_axis',(0.707106781186549,0.707106781186546,0.));
#1169=DIRECTION('center_axis',(0.,1.,0.));
#1170=DIRECTION('ref_axis',(-1.,0.,0.));
#1171=DIRECTION('',(0.,0.,-1.));
#1172=DIRECTION('',(-1.,0.,0.));
#1173=DIRECTION('center_axis',(0.,0.,1.));
#1174=DIRECTION('ref_axis',(-0.260979979214465,-0.96534421345405,0.));
#1175=DIRECTION('',(0.,0.,1.));
#1176=DIRECTION('center_axis',(0.,0.,-1.));
#1177=DIRECTION('ref_axis',(-0.260979979214466,-0.965344213454049,0.));
#1178=DIRECTION('center_axis',(0.503871025524086,0.863778900898434,0.));
#1179=DIRECTION('ref_axis',(0.863778900898433,-0.503871025524086,0.));
#1180=DIRECTION('',(0.,0.,-1.));
#1181=DIRECTION('',(-0.863778900898433,0.503871025524086,0.));
#1182=DIRECTION('center_axis',(1.,0.,0.));
#1183=DIRECTION('ref_axis',(0.,0.,-1.));
#1184=DIRECTION('',(0.,1.,0.));
#1185=DIRECTION('center_axis',(1.,0.,0.));
#1186=DIRECTION('ref_axis',(0.,-1.,2.39746805990713E-16));
#1187=DIRECTION('',(0.,0.,-1.));
#1188=DIRECTION('center_axis',(1.,0.,0.));
#1189=DIRECTION('ref_axis',(0.,-1.,-1.59831203993809E-16));
#1190=DIRECTION('',(0.,-1.,0.));
#1191=DIRECTION('center_axis',(1.,0.,0.));
#1192=DIRECTION('ref_axis',(0.,1.,2.39746805990713E-16));
#1193=DIRECTION('center_axis',(0.863778900898434,-0.503871025524086,0.));
#1194=DIRECTION('ref_axis',(0.356290618991499,0.610783918271151,-0.707106781186543));
#1195=DIRECTION('center_axis',(1.,0.,0.));
#1196=DIRECTION('ref_axis',(0.,1.,7.99156019969043E-17));
#1197=DIRECTION('',(0.863778900898433,-0.503871025524086,0.));
#1198=DIRECTION('center_axis',(-0.863778900898434,0.503871025524085,0.));
#1199=DIRECTION('ref_axis',(0.503871025524085,0.863778900898434,0.));
#1200=DIRECTION('',(-0.863778900898433,0.503871025524086,0.));
#1201=DIRECTION('center_axis',(0.,0.,-1.));
#1202=DIRECTION('ref_axis',(-1.,0.,0.));
#1203=DIRECTION('center_axis',(-1.,0.,0.));
#1204=DIRECTION('ref_axis',(0.,1.,0.));
#1205=DIRECTION('center_axis',(0.,0.,-1.));
#1206=DIRECTION('ref_axis',(-0.260979979214466,-0.965344213454049,0.));
#1207=DIRECTION('center_axis',(0.,0.,1.));
#1208=DIRECTION('ref_axis',(-0.260979979214466,-0.965344213454049,0.));
#1209=DIRECTION('center_axis',(1.,0.,0.));
#1210=DIRECTION('ref_axis',(0.,0.707106781186548,-0.707106781186547));
#1211=DIRECTION('center_axis',(-1.,0.,0.));
#1212=DIRECTION('ref_axis',(0.,1.,0.));
#1213=DIRECTION('',(-1.,0.,0.));
#1214=DIRECTION('',(1.,0.,0.));
#1215=DIRECTION('center_axis',(0.,0.,-1.));
#1216=DIRECTION('ref_axis',(-1.,0.,0.));
#1217=DIRECTION('center_axis',(0.,-1.,0.));
#1218=DIRECTION('ref_axis',(-1.,0.,0.));
#1219=DIRECTION('center_axis',(0.,0.,-1.));
#1220=DIRECTION('ref_axis',(0.707106781186549,-0.707106781186546,0.));
#1221=DIRECTION('center_axis',(0.,0.,1.));
#1222=DIRECTION('ref_axis',(0.707106781186549,-0.707106781186546,0.));
#1223=DIRECTION('center_axis',(0.,1.,0.));
#1224=DIRECTION('ref_axis',(-0.707106781186547,0.,-0.707106781186548));
#1225=DIRECTION('center_axis',(0.,-1.,0.));
#1226=DIRECTION('ref_axis',(-1.,0.,0.));
#1227=DIRECTION('',(0.,-1.,0.));
#1228=DIRECTION('',(0.,1.,0.));
#1229=DIRECTION('center_axis',(0.,0.,-1.));
#1230=DIRECTION('ref_axis',(-1.,0.,0.));
#1231=DIRECTION('center_axis',(1.,0.,0.));
#1232=DIRECTION('ref_axis',(0.,-1.,0.));
#1233=DIRECTION('center_axis',(0.,0.,-1.));
#1234=DIRECTION('ref_axis',(0.707106781186549,0.707106781186546,0.));
#1235=DIRECTION('center_axis',(0.,0.,1.));
#1236=DIRECTION('ref_axis',(0.707106781186549,0.707106781186546,0.));
#1237=DIRECTION('center_axis',(-1.,0.,0.));
#1238=DIRECTION('ref_axis',(0.,-0.707106781186548,-0.707106781186547));
#1239=DIRECTION('center_axis',(1.,0.,0.));
#1240=DIRECTION('ref_axis',(0.,-1.,-7.40148683083436E-16));
#1241=DIRECTION('',(1.,0.,0.));
#1242=DIRECTION('',(-1.,0.,0.));
#1243=DIRECTION('center_axis',(0.,0.,-1.));
#1244=DIRECTION('ref_axis',(-1.,0.,0.));
#1245=DIRECTION('center_axis',(0.863778900898434,0.503871025524085,0.));
#1246=DIRECTION('ref_axis',(0.503871025524085,-0.863778900898434,0.));
#1247=DIRECTION('center_axis',(0.,0.,-1.));
#1248=DIRECTION('ref_axis',(-0.260979979214466,0.965344213454049,0.));
#1249=DIRECTION('center_axis',(0.,0.,1.));
#1250=DIRECTION('ref_axis',(-0.260979979214466,0.965344213454049,0.));
#1251=DIRECTION('center_axis',(-0.863778900898434,-0.503871025524086,0.));
#1252=DIRECTION('ref_axis',(0.356290618991501,-0.610783918271146,-0.707106781186547));
#1253=DIRECTION('',(0.863778900898433,0.503871025524086,0.));
#1254=DIRECTION('',(-0.863778900898433,-0.503871025524086,0.));
#1255=DIRECTION('center_axis',(0.,0.,-1.));
#1256=DIRECTION('ref_axis',(1.,0.,0.));
#1257=DIRECTION('',(0.,1.,0.));
#1258=DIRECTION('center_axis',(0.863778900898433,0.503871025524086,0.));
#1259=DIRECTION('ref_axis',(0.356290618991502,-0.610783918271145,0.707106781186547));
#1260=DIRECTION('center_axis',(1.,0.,0.));
#1261=DIRECTION('ref_axis',(0.,-1.,3.19662407987617E-16));
#1262=DIRECTION('',(0.863778900898433,0.503871025524086,0.));
#1263=DIRECTION('center_axis',(-0.863778900898433,-0.503871025524088,0.));
#1264=DIRECTION('ref_axis',(0.503871025524088,-0.863778900898433,0.));
#1265=DIRECTION('',(-0.863778900898433,-0.503871025524086,0.));
#1266=DIRECTION('center_axis',(0.,0.,1.));
#1267=DIRECTION('ref_axis',(1.,0.,0.));
#1268=DIRECTION('center_axis',(-1.,0.,0.));
#1269=DIRECTION('ref_axis',(0.,-1.,0.));
#1270=DIRECTION('center_axis',(0.,0.,1.));
#1271=DIRECTION('ref_axis',(-0.260979979214467,0.965344213454049,0.));
#1272=DIRECTION('center_axis',(1.,0.,0.));
#1273=DIRECTION('ref_axis',(0.,-0.70710678118655,0.707106781186545));
#1274=DIRECTION('center_axis',(-1.,0.,0.));
#1275=DIRECTION('ref_axis',(0.,-1.,0.));
#1276=DIRECTION('',(-1.,0.,0.));
#1277=DIRECTION('center_axis',(0.,-1.,0.));
#1278=DIRECTION('ref_axis',(1.,0.,0.));
#1279=DIRECTION('center_axis',(0.,0.,-1.));
#1280=DIRECTION('ref_axis',(0.707106781186549,-0.707106781186546,0.));
#1281=DIRECTION('center_axis',(0.,1.,0.));
#1282=DIRECTION('ref_axis',(0.70710678118655,0.,0.707106781186545));
#1283=DIRECTION('center_axis',(0.,-1.,0.));
#1284=DIRECTION('ref_axis',(1.,0.,0.));
#1285=DIRECTION('',(0.,-1.,0.));
#1286=DIRECTION('center_axis',(1.,0.,0.));
#1287=DIRECTION('ref_axis',(0.,1.,0.));
#1288=DIRECTION('center_axis',(0.,0.,-1.));
#1289=DIRECTION('ref_axis',(0.707106781186549,0.707106781186546,0.));
#1290=DIRECTION('center_axis',(-1.,0.,0.));
#1291=DIRECTION('ref_axis',(0.,0.70710678118655,0.707106781186545));
#1292=DIRECTION('center_axis',(1.,0.,0.));
#1293=DIRECTION('ref_axis',(0.,1.,0.));
#1294=DIRECTION('',(1.,0.,0.));
#1295=DIRECTION('center_axis',(0.,0.,1.));
#1296=DIRECTION('ref_axis',(1.,0.,0.));
#1297=DIRECTION('center_axis',(0.863778900898434,-0.503871025524085,0.));
#1298=DIRECTION('ref_axis',(0.503871025524085,0.863778900898434,0.));
#1299=DIRECTION('center_axis',(0.,0.,1.));
#1300=DIRECTION('ref_axis',(-0.260979979214466,-0.965344213454049,0.));
#1301=DIRECTION('center_axis',(0.863778900898434,-0.503871025524086,0.));
#1302=DIRECTION('ref_axis',(0.356290618991502,0.610783918271147,0.707106781186545));
#1303=DIRECTION('',(0.863778900898433,-0.503871025524086,0.));
#1304=DIRECTION('center_axis',(0.,0.,1.));
#1305=DIRECTION('ref_axis',(1.,0.,0.));
#1306=DIRECTION('',(-0.863778900898433,-0.503871025524086,0.));
#1307=DIRECTION('center_axis',(0.,0.,1.));
#1308=DIRECTION('ref_axis',(-0.260979979214466,0.965344213454049,0.));
#1309=DIRECTION('',(-1.,0.,0.));
#1310=DIRECTION('center_axis',(0.,0.,1.));
#1311=DIRECTION('ref_axis',(0.707106781186549,0.707106781186546,0.));
#1312=DIRECTION('',(0.,1.,0.));
#1313=DIRECTION('center_axis',(0.,0.,1.));
#1314=DIRECTION('ref_axis',(0.707106781186549,-0.707106781186546,0.));
#1315=DIRECTION('',(1.,0.,0.));
#1316=DIRECTION('center_axis',(0.,0.,1.));
#1317=DIRECTION('ref_axis',(-0.260979979214466,-0.965344213454049,0.));
#1318=DIRECTION('',(0.863778900898433,-0.503871025524086,0.));
#1319=DIRECTION('',(0.,1.,0.));
#1320=DIRECTION('center_axis',(-0.863778900898434,0.503871025524086,0.));
#1321=DIRECTION('ref_axis',(0.356290618991499,0.610783918271151,0.707106781186544));
#1322=DIRECTION('center_axis',(1.,0.,0.));
#1323=DIRECTION('ref_axis',(0.,1.,-2.39746805990713E-16));
#1324=DIRECTION('center_axis',(-0.863778900898434,0.503871025524085,0.));
#1325=DIRECTION('ref_axis',(0.,0.,1.));
#1326=DIRECTION('',(-0.863778900898433,0.503871025524086,0.));
#1327=DIRECTION('center_axis',(0.,0.,1.));
#1328=DIRECTION('ref_axis',(1.,0.,0.));
#1329=DIRECTION('center_axis',(-1.,0.,0.));
#1330=DIRECTION('ref_axis',(0.,0.,1.));
#1331=DIRECTION('center_axis',(0.,0.,-1.));
#1332=DIRECTION('ref_axis',(-0.260979979214466,-0.965344213454049,0.));
#1333=DIRECTION('center_axis',(-1.,0.,0.));
#1334=DIRECTION('ref_axis',(0.,0.70710678118655,0.707106781186545));
#1335=DIRECTION('center_axis',(-1.,0.,0.));
#1336=DIRECTION('ref_axis',(0.,0.,1.));
#1337=DIRECTION('',(-1.,0.,0.));
#1338=DIRECTION('center_axis',(0.,0.,1.));
#1339=DIRECTION('ref_axis',(1.,0.,0.));
#1340=DIRECTION('center_axis',(0.,-1.,0.));
#1341=DIRECTION('ref_axis',(0.,0.,1.));
#1342=DIRECTION('center_axis',(0.,0.,-1.));
#1343=DIRECTION('ref_axis',(0.707106781186549,-0.707106781186546,0.));
#1344=DIRECTION('center_axis',(0.,-1.,0.));
#1345=DIRECTION('ref_axis',(-0.707106781186548,0.,0.707106781186547));
#1346=DIRECTION('center_axis',(0.,-1.,0.));
#1347=DIRECTION('ref_axis',(0.,0.,1.));
#1348=DIRECTION('',(0.,-1.,0.));
#1349=DIRECTION('center_axis',(0.,0.,1.));
#1350=DIRECTION('ref_axis',(1.,0.,0.));
#1351=DIRECTION('center_axis',(1.,0.,0.));
#1352=DIRECTION('ref_axis',(0.,0.,1.));
#1353=DIRECTION('center_axis',(0.,0.,-1.));
#1354=DIRECTION('ref_axis',(0.707106781186549,0.707106781186546,0.));
#1355=DIRECTION('center_axis',(1.,0.,0.));
#1356=DIRECTION('ref_axis',(0.,-0.70710678118655,0.707106781186545));
#1357=DIRECTION('center_axis',(1.,0.,0.));
#1358=DIRECTION('ref_axis',(0.,0.,1.));
#1359=DIRECTION('',(1.,0.,0.));
#1360=DIRECTION('center_axis',(0.,0.,1.));
#1361=DIRECTION('ref_axis',(1.,0.,0.));
#1362=DIRECTION('center_axis',(0.863778900898434,0.503871025524085,0.));
#1363=DIRECTION('ref_axis',(0.,0.,1.));
#1364=DIRECTION('center_axis',(0.,0.,-1.));
#1365=DIRECTION('ref_axis',(-0.260979979214466,0.965344213454049,0.));
#1366=DIRECTION('center_axis',(-0.863778900898434,-0.503871025524086,0.));
#1367=DIRECTION('ref_axis',(0.356290618991502,-0.610783918271147,0.707106781186545));
#1368=DIRECTION('',(0.863778900898433,0.503871025524086,0.));
#1369=DIRECTION('center_axis',(0.,0.,-1.));
#1370=DIRECTION('ref_axis',(-0.260979979214466,0.965344213454049,0.));
#1371=DIRECTION('',(0.,0.,1.));
#1372=DIRECTION('',(0.,0.,-1.));
#1373=DIRECTION('center_axis',(0.503871025524086,-0.863778900898434,0.));
#1374=DIRECTION('ref_axis',(-0.863778900898433,-0.503871025524086,0.));
#1375=DIRECTION('center_axis',(0.503871025524086,-0.863778900898433,0.));
#1376=DIRECTION('ref_axis',(-0.863778900898433,-0.503871025524086,0.));
#1377=DIRECTION('',(0.,0.,-1.));
#1378=DIRECTION('center_axis',(0.,0.,1.));
#1379=DIRECTION('ref_axis',(-0.260979979214466,-0.965344213454049,0.));
#1380=DIRECTION('',(0.,0.,1.));
#1381=DIRECTION('',(0.,0.,-1.));
#1382=DIRECTION('center_axis',(0.503871025524086,0.863778900898434,0.));
#1383=DIRECTION('ref_axis',(0.863778900898433,-0.503871025524086,0.));
#1384=DIRECTION('',(0.,0.,-1.));
#1385=DIRECTION('center_axis',(0.,0.,1.));
#1386=DIRECTION('ref_axis',(0.707106781186549,-0.707106781186546,0.));
#1387=DIRECTION('',(0.,0.,1.));
#1388=DIRECTION('',(0.,0.,-1.));
#1389=DIRECTION('center_axis',(0.,1.,0.));
#1390=DIRECTION('ref_axis',(-1.,0.,0.));
#1391=DIRECTION('center_axis',(0.,0.,1.));
#1392=DIRECTION('ref_axis',(0.707106781186549,0.707106781186546,0.));
#1393=DIRECTION('',(0.,0.,1.));
#1394=DIRECTION('',(0.,0.,-1.));
#1395=DIRECTION('center_axis',(-1.,0.,0.));
#1396=DIRECTION('ref_axis',(0.,-1.,0.));
#1397=DIRECTION('center_axis',(1.,0.,0.));
#1398=DIRECTION('ref_axis',(0.,0.,-1.));
#1399=DIRECTION('center_axis',(0.,-1.,0.));
#1400=DIRECTION('ref_axis',(1.,0.,0.));
#1401=DIRECTION('',(0.,0.,1.));
#1402=DIRECTION('',(1.,0.,0.));
#1403=CARTESIAN_POINT('',(0.,0.,0.));
#1404=CARTESIAN_POINT('',(0.,0.,0.));
#1405=CARTESIAN_POINT('Origin',(0.492563052100459,26.9693938036008,0.750000000000001));
#1406=CARTESIAN_POINT('',(-10.5,33.3817222506594,0.));
#1407=CARTESIAN_POINT('',(-10.5,34.25,0.750000000000002));
#1408=CARTESIAN_POINT('Origin',(-10.5,33.3817222506594,0.750000000000001));
#1409=CARTESIAN_POINT('',(-7.73352188417412,32.6362210991016,0.750000000000001));
#1410=CARTESIAN_POINT('',(0.870466321243523,27.6172279792746,0.750000000000001));
#1411=CARTESIAN_POINT('',(-8.11142515331719,31.9883869234277,0.));
#1412=CARTESIAN_POINT('Origin',(-8.11142515331719,31.9883869234277,0.750000000000001));
#1413=CARTESIAN_POINT('',(0.492563052100459,26.9693938036008,0.));
#1414=CARTESIAN_POINT('Origin',(-7.22965085865004,33.5,0.75));
#1415=CARTESIAN_POINT('',(-7.22965085865004,32.5,0.75));
#1416=CARTESIAN_POINT('',(-7.22965085865004,31.75,0.));
#1417=CARTESIAN_POINT('Origin',(-7.22965085865004,31.75,0.75));
#1418=CARTESIAN_POINT('Origin',(-7.22965085865004,33.5,0.));
#1419=CARTESIAN_POINT('Origin',(-7.22965085865004,33.5,0.75));
#1420=CARTESIAN_POINT('Origin',(6.25,31.75,0.75));
#1421=CARTESIAN_POINT('',(9.5,32.5,0.75));
#1422=CARTESIAN_POINT('',(9.5,31.75,0.));
#1423=CARTESIAN_POINT('Origin',(9.5,31.75,0.75));
#1424=CARTESIAN_POINT('',(6.25,31.75,0.));
#1425=CARTESIAN_POINT('',(6.25,32.5,0.75));
#1426=CARTESIAN_POINT('Ctrl Pts',(9.75,31.5,0.));
#1427=CARTESIAN_POINT('Ctrl Pts',(9.75,31.75,0.));
#1428=CARTESIAN_POINT('Ctrl Pts',(9.5,31.75,0.));
#1429=CARTESIAN_POINT('Ctrl Pts',(10.5,31.5,-9.62360806870815E-16));
#1430=CARTESIAN_POINT('Ctrl Pts',(10.5,32.5,-9.62360806870815E-16));
#1431=CARTESIAN_POINT('Ctrl Pts',(9.5,32.5,-9.71445146547012E-16));
#1432=CARTESIAN_POINT('Ctrl Pts',(10.5,31.5,0.75));
#1433=CARTESIAN_POINT('Ctrl Pts',(10.5,32.5,0.75));
#1434=CARTESIAN_POINT('Ctrl Pts',(9.5,32.5,0.75));
#1435=CARTESIAN_POINT('',(10.5,31.5,0.75));
#1436=CARTESIAN_POINT('',(9.75,31.5,0.));
#1437=CARTESIAN_POINT('Origin',(9.75,31.5,0.75));
#1438=CARTESIAN_POINT('Origin',(9.5,31.5,0.));
#1439=CARTESIAN_POINT('Origin',(9.5,31.5,0.75));
#1440=CARTESIAN_POINT('Origin',(9.75,-16.25,0.75));
#1441=CARTESIAN_POINT('',(10.5,-31.5,0.75));
#1442=CARTESIAN_POINT('',(9.75,-31.5,0.));
#1443=CARTESIAN_POINT('Origin',(9.75,-31.5,0.75));
#1444=CARTESIAN_POINT('',(9.75,-16.25,0.));
#1445=CARTESIAN_POINT('',(10.5,-16.25,0.75));
#1446=CARTESIAN_POINT('Ctrl Pts',(9.5,-31.75,0.));
#1447=CARTESIAN_POINT('Ctrl Pts',(9.75,-31.75,0.));
#1448=CARTESIAN_POINT('Ctrl Pts',(9.75,-31.5,0.));
#1449=CARTESIAN_POINT('Ctrl Pts',(9.5,-32.5,-9.71445146547012E-16));
#1450=CARTESIAN_POINT('Ctrl Pts',(10.5,-32.5,-9.62360806870815E-16));
#1451=CARTESIAN_POINT('Ctrl Pts',(10.5,-31.5,-9.62360806870815E-16));
#1452=CARTESIAN_POINT('Ctrl Pts',(9.5,-32.5,0.75));
#1453=CARTESIAN_POINT('Ctrl Pts',(10.5,-32.5,0.75));
#1454=CARTESIAN_POINT('Ctrl Pts',(10.5,-31.5,0.75));
#1455=CARTESIAN_POINT('',(9.5,-32.5,0.75));
#1456=CARTESIAN_POINT('',(9.5,-31.75,0.));
#1457=CARTESIAN_POINT('Origin',(9.5,-31.75,0.75));
#1458=CARTESIAN_POINT('Origin',(9.5,-31.5,0.));
#1459=CARTESIAN_POINT('Origin',(9.5,-31.5,0.75));
#1460=CARTESIAN_POINT('Origin',(-6.25,-31.75,0.75));
#1461=CARTESIAN_POINT('',(-7.22965085865004,-32.5,0.75));
#1462=CARTESIAN_POINT('',(-7.22965085865004,-31.75,0.));
#1463=CARTESIAN_POINT('Origin',(-7.22965085865004,-31.75,0.75));
#1464=CARTESIAN_POINT('',(-6.25,-31.75,0.));
#1465=CARTESIAN_POINT('',(-6.25,-32.5,0.75));
#1466=CARTESIAN_POINT('Origin',(-7.22965085865004,-33.5,0.75));
#1467=CARTESIAN_POINT('',(-7.73352188417412,-32.6362210991016,0.75));
#1468=CARTESIAN_POINT('',(-8.11142515331719,-31.9883869234277,0.));
#1469=CARTESIAN_POINT('Origin',(-8.11142515331719,-31.9883869234277,0.75));
#1470=CARTESIAN_POINT('Origin',(-7.22965085865004,-33.5,0.));
#1471=CARTESIAN_POINT('Origin',(-7.22965085865004,-33.5,0.75));
#1472=CARTESIAN_POINT('Origin',(1.99256305210046,-26.0943938036008,0.750000000000001));
#1473=CARTESIAN_POINT('',(-10.5,-34.25,0.750000000000002));
#1474=CARTESIAN_POINT('',(-10.5,-33.3817222506594,0.));
#1475=CARTESIAN_POINT('Origin',(-10.5,-33.3817222506594,0.750000000000001));
#1476=CARTESIAN_POINT('',(1.99256305210046,-26.0943938036008,0.));
#1477=CARTESIAN_POINT('',(2.37046632124352,-26.7422279792746,0.750000000000001));
#1478=CARTESIAN_POINT('Origin',(-7.22965085865004,-33.5,10.));
#1479=CARTESIAN_POINT('',(-7.22965085865004,-32.5,19.25));
#1480=CARTESIAN_POINT('',(-7.22965085865004,-32.5,10.));
#1481=CARTESIAN_POINT('',(-7.73352188417412,-32.6362210991016,19.25));
#1482=CARTESIAN_POINT('Origin',(-7.22965085865004,-33.5,19.25));
#1483=CARTESIAN_POINT('',(-7.73352188417412,-32.6362210991016,10.));
#1484=CARTESIAN_POINT('Origin',(-12.5,-32.5,0.));
#1485=CARTESIAN_POINT('',(9.5,-32.5,19.25));
#1486=CARTESIAN_POINT('',(9.5,-32.5,0.));
#1487=CARTESIAN_POINT('',(-6.25,-32.5,19.25));
#1488=CARTESIAN_POINT('Origin',(9.5,-31.5,0.));
#1489=CARTESIAN_POINT('',(10.5,-31.5,19.25));
#1490=CARTESIAN_POINT('',(10.5,-31.5,0.));
#1491=CARTESIAN_POINT('Origin',(9.5,-31.5,19.25));
#1492=CARTESIAN_POINT('Origin',(10.5,-32.5,0.));
#1493=CARTESIAN_POINT('',(10.5,31.5,19.25));
#1494=CARTESIAN_POINT('',(10.5,31.5,0.));
#1495=CARTESIAN_POINT('',(10.5,-16.25,19.25));
#1496=CARTESIAN_POINT('Origin',(9.5,31.5,0.));
#1497=CARTESIAN_POINT('',(9.5,32.5,19.25));
#1498=CARTESIAN_POINT('',(9.5,32.5,0.));
#1499=CARTESIAN_POINT('Origin',(9.5,31.5,19.25));
#1500=CARTESIAN_POINT('Origin',(12.5,32.5,0.));
#1501=CARTESIAN_POINT('',(-7.22965085865004,32.5,19.25));
#1502=CARTESIAN_POINT('',(-7.22965085865004,32.5,10.));
#1503=CARTESIAN_POINT('',(6.25,32.5,19.25));
#1504=CARTESIAN_POINT('Origin',(-7.22965085865004,33.5,10.));
#1505=CARTESIAN_POINT('',(-7.73352188417412,32.6362210991016,19.25));
#1506=CARTESIAN_POINT('',(-7.73352188417412,32.6362210991016,10.));
#1507=CARTESIAN_POINT('Origin',(-7.22965085865004,33.5,19.25));
#1508=CARTESIAN_POINT('Origin',(-10.5,34.25,20.));
#1509=CARTESIAN_POINT('',(-10.5,34.25,19.25));
#1510=CARTESIAN_POINT('',(-10.5,34.25,20.));
#1511=CARTESIAN_POINT('',(0.870466321243523,27.6172279792746,19.25));
#1512=CARTESIAN_POINT('Origin',(-10.5,32.5,0.));
#1513=CARTESIAN_POINT('',(-10.5,29.1182777493406,0.));
#1514=CARTESIAN_POINT('',(-10.5,31.25,0.));
#1515=CARTESIAN_POINT('',(-10.5,28.25,0.750000000000002));
#1516=CARTESIAN_POINT('Origin',(-10.5,29.1182777493406,0.750000000000001));
#1517=CARTESIAN_POINT('',(-10.5,28.25,19.25));
#1518=CARTESIAN_POINT('',(-10.5,28.25,20.));
#1519=CARTESIAN_POINT('',(-10.5,29.1182777493406,20.));
#1520=CARTESIAN_POINT('Origin',(-10.5,29.1182777493406,19.25));
#1521=CARTESIAN_POINT('',(-10.5,33.3817222506594,20.));
#1522=CARTESIAN_POINT('',(-10.5,31.25,20.));
#1523=CARTESIAN_POINT('Origin',(-10.5,33.3817222506594,19.25));
#1524=CARTESIAN_POINT('Origin',(-13.1084732173296,-27.596668372565,0.750000000000001));
#1525=CARTESIAN_POINT('',(-10.5,-29.1182777493406,0.));
#1526=CARTESIAN_POINT('',(-10.5,-28.25,0.750000000000002));
#1527=CARTESIAN_POINT('Origin',(-10.5,-29.1182777493406,0.750000000000001));
#1528=CARTESIAN_POINT('',(-7.73352188417411,-29.8637789008984,0.750000000000001));
#1529=CARTESIAN_POINT('',(-12.7305699481865,-26.9488341968912,0.750000000000001));
#1530=CARTESIAN_POINT('',(-8.11142515331717,-30.5116130765723,0.));
#1531=CARTESIAN_POINT('Origin',(-8.11142515331717,-30.5116130765723,0.750000000000001));
#1532=CARTESIAN_POINT('',(-13.1084732173296,-27.596668372565,0.));
#1533=CARTESIAN_POINT('Origin',(-7.22965085865002,-29.,0.75));
#1534=CARTESIAN_POINT('',(-7.22965085865002,-30.,0.75));
#1535=CARTESIAN_POINT('',(-7.22965085865002,-30.75,0.));
#1536=CARTESIAN_POINT('Origin',(-7.22965085865002,-30.75,0.75));
#1537=CARTESIAN_POINT('Origin',(-7.22965085865002,-29.,0.));
#1538=CARTESIAN_POINT('Origin',(-7.22965085865002,-29.,0.75));
#1539=CARTESIAN_POINT('Origin',(4.,-30.75,0.75));
#1540=CARTESIAN_POINT('',(7.,-30.,0.75));
#1541=CARTESIAN_POINT('',(7.,-30.75,0.));
#1542=CARTESIAN_POINT('Origin',(7.,-30.75,0.75));
#1543=CARTESIAN_POINT('',(4.,-30.75,0.));
#1544=CARTESIAN_POINT('',(4.,-30.,0.75));
#1545=CARTESIAN_POINT('Origin',(7.,-29.,0.75));
#1546=CARTESIAN_POINT('',(8.,-29.,0.75));
#1547=CARTESIAN_POINT('',(8.75,-29.,0.));
#1548=CARTESIAN_POINT('Origin',(8.75,-29.,0.75));
#1549=CARTESIAN_POINT('Origin',(7.,-29.,0.));
#1550=CARTESIAN_POINT('Origin',(7.,-29.,0.75));
#1551=CARTESIAN_POINT('Origin',(8.75,15.,0.75));
#1552=CARTESIAN_POINT('',(8.,29.,0.75));
#1553=CARTESIAN_POINT('',(8.75,29.,0.));
#1554=CARTESIAN_POINT('Origin',(8.75,29.,0.75));
#1555=CARTESIAN_POINT('',(8.75,15.,0.));
#1556=CARTESIAN_POINT('',(8.,15.,0.75));
#1557=CARTESIAN_POINT('Origin',(7.,29.,0.75));
#1558=CARTESIAN_POINT('',(7.,30.,0.75));
#1559=CARTESIAN_POINT('',(7.,30.75,0.));
#1560=CARTESIAN_POINT('Origin',(7.,30.75,0.75));
#1561=CARTESIAN_POINT('Origin',(7.,29.,0.));
#1562=CARTESIAN_POINT('Origin',(7.,29.,0.75));
#1563=CARTESIAN_POINT('Origin',(-4.,30.75,0.75));
#1564=CARTESIAN_POINT('',(-7.22965085865004,30.,0.75));
#1565=CARTESIAN_POINT('',(-7.22965085865004,30.75,0.));
#1566=CARTESIAN_POINT('Origin',(-7.22965085865004,30.75,0.75));
#1567=CARTESIAN_POINT('',(-4.,30.75,0.));
#1568=CARTESIAN_POINT('',(-4.,30.,0.75));
#1569=CARTESIAN_POINT('Origin',(-7.22965085865004,29.,0.75));
#1570=CARTESIAN_POINT('',(-7.73352188417412,29.8637789008984,0.75));
#1571=CARTESIAN_POINT('',(-8.11142515331719,30.5116130765723,0.));
#1572=CARTESIAN_POINT('Origin',(-8.11142515331719,30.5116130765723,0.75));
#1573=CARTESIAN_POINT('Origin',(-7.22965085865004,29.,0.));
#1574=CARTESIAN_POINT('Origin',(-7.22965085865004,29.,0.75));
#1575=CARTESIAN_POINT('Origin',(-11.6084732173296,28.471668372565,0.750000000000001));
#1576=CARTESIAN_POINT('',(-11.6084732173296,28.471668372565,0.));
#1577=CARTESIAN_POINT('',(-11.2305699481865,27.8238341968912,0.750000000000001));
#1578=CARTESIAN_POINT('Origin',(0.,0.,0.));
#1579=CARTESIAN_POINT('',(-10.5,-31.25,0.));
#1580=CARTESIAN_POINT('Origin',(1.99256305210046,-26.0943938036008,19.25));
#1581=CARTESIAN_POINT('',(-10.5,-33.3817222506594,20.));
#1582=CARTESIAN_POINT('',(-10.5,-34.25,19.25));
#1583=CARTESIAN_POINT('Origin',(-10.5,-33.3817222506594,19.25));
#1584=CARTESIAN_POINT('',(2.37046632124352,-26.7422279792746,19.25));
#1585=CARTESIAN_POINT('',(-8.11142515331719,-31.9883869234277,20.));
#1586=CARTESIAN_POINT('Origin',(-8.11142515331719,-31.9883869234277,19.25));
#1587=CARTESIAN_POINT('',(1.99256305210046,-26.0943938036008,20.));
#1588=CARTESIAN_POINT('Origin',(-7.22965085865004,-33.5,19.25));
#1589=CARTESIAN_POINT('',(-7.22965085865004,-31.75,20.));
#1590=CARTESIAN_POINT('Origin',(-7.22965085865004,-31.75,19.25));
#1591=CARTESIAN_POINT('Origin',(-7.22965085865004,-33.5,20.));
#1592=CARTESIAN_POINT('Origin',(-6.25,-31.75,19.25));
#1593=CARTESIAN_POINT('',(9.5,-31.75,20.));
#1594=CARTESIAN_POINT('Origin',(9.5,-31.75,19.25));
#1595=CARTESIAN_POINT('',(-6.25,-31.75,20.));
#1596=CARTESIAN_POINT('Ctrl Pts',(9.75,-31.5,20.));
#1597=CARTESIAN_POINT('Ctrl Pts',(9.75,-31.75,20.));
#1598=CARTESIAN_POINT('Ctrl Pts',(9.5,-31.75,20.));
#1599=CARTESIAN_POINT('Ctrl Pts',(10.5,-31.5,20.));
#1600=CARTESIAN_POINT('Ctrl Pts',(10.5,-32.5,20.));
#1601=CARTESIAN_POINT('Ctrl Pts',(9.5,-32.5,20.));
#1602=CARTESIAN_POINT('Ctrl Pts',(10.5,-31.5,19.25));
#1603=CARTESIAN_POINT('Ctrl Pts',(10.5,-32.5,19.25));
#1604=CARTESIAN_POINT('Ctrl Pts',(9.5,-32.5,19.25));
#1605=CARTESIAN_POINT('',(9.75,-31.5,20.));
#1606=CARTESIAN_POINT('Origin',(9.75,-31.5,19.25));
#1607=CARTESIAN_POINT('Origin',(9.5,-31.5,20.));
#1608=CARTESIAN_POINT('Origin',(9.75,-16.25,19.25));
#1609=CARTESIAN_POINT('',(9.75,31.5,20.));
#1610=CARTESIAN_POINT('Origin',(9.75,31.5,19.25));
#1611=CARTESIAN_POINT('',(9.75,-16.25,20.));
#1612=CARTESIAN_POINT('Ctrl Pts',(9.5,31.75,20.));
#1613=CARTESIAN_POINT('Ctrl Pts',(9.75,31.75,20.));
#1614=CARTESIAN_POINT('Ctrl Pts',(9.75,31.5,20.));
#1615=CARTESIAN_POINT('Ctrl Pts',(9.5,32.5,20.));
#1616=CARTESIAN_POINT('Ctrl Pts',(10.5,32.5,20.));
#1617=CARTESIAN_POINT('Ctrl Pts',(10.5,31.5,20.));
#1618=CARTESIAN_POINT('Ctrl Pts',(9.5,32.5,19.25));
#1619=CARTESIAN_POINT('Ctrl Pts',(10.5,32.5,19.25));
#1620=CARTESIAN_POINT('Ctrl Pts',(10.5,31.5,19.25));
#1621=CARTESIAN_POINT('',(9.5,31.75,20.));
#1622=CARTESIAN_POINT('Origin',(9.5,31.75,19.25));
#1623=CARTESIAN_POINT('Origin',(9.5,31.5,20.));
#1624=CARTESIAN_POINT('Origin',(6.25,31.75,19.25));
#1625=CARTESIAN_POINT('',(-7.22965085865004,31.75,20.));
#1626=CARTESIAN_POINT('Origin',(-7.22965085865004,31.75,19.25));
#1627=CARTESIAN_POINT('',(6.25,31.75,20.));
#1628=CARTESIAN_POINT('Origin',(-7.22965085865004,33.5,19.25));
#1629=CARTESIAN_POINT('',(-8.11142515331719,31.9883869234277,20.));
#1630=CARTESIAN_POINT('Origin',(-8.11142515331719,31.9883869234277,19.25));
#1631=CARTESIAN_POINT('Origin',(-7.22965085865004,33.5,20.));
#1632=CARTESIAN_POINT('Origin',(0.492563052100459,26.9693938036008,19.25));
#1633=CARTESIAN_POINT('',(0.492563052100459,26.9693938036008,20.));
#1634=CARTESIAN_POINT('Origin',(0.,0.,20.));
#1635=CARTESIAN_POINT('',(-8.11142515331719,30.5116130765723,20.));
#1636=CARTESIAN_POINT('',(-11.6084732173296,28.471668372565,20.));
#1637=CARTESIAN_POINT('',(-7.22965085865004,30.75,20.));
#1638=CARTESIAN_POINT('Origin',(-7.22965085865004,29.,20.));
#1639=CARTESIAN_POINT('',(7.,30.75,20.));
#1640=CARTESIAN_POINT('',(-4.,30.75,20.));
#1641=CARTESIAN_POINT('',(8.75,29.,20.));
#1642=CARTESIAN_POINT('Origin',(7.,29.,20.));
#1643=CARTESIAN_POINT('',(8.75,-29.,20.));
#1644=CARTESIAN_POINT('',(8.75,15.,20.));
#1645=CARTESIAN_POINT('',(7.,-30.75,20.));
#1646=CARTESIAN_POINT('Origin',(7.,-29.,20.));
#1647=CARTESIAN_POINT('',(-7.22965085865002,-30.75,20.));
#1648=CARTESIAN_POINT('',(4.,-30.75,20.));
#1649=CARTESIAN_POINT('',(-8.11142515331717,-30.5116130765723,20.));
#1650=CARTESIAN_POINT('Origin',(-7.22965085865002,-29.,20.));
#1651=CARTESIAN_POINT('',(-10.5,-29.1182777493406,20.));
#1652=CARTESIAN_POINT('',(-13.1084732173296,-27.596668372565,20.));
#1653=CARTESIAN_POINT('',(-10.5,-31.25,20.));
#1654=CARTESIAN_POINT('Origin',(-13.1084732173296,-27.596668372565,19.25));
#1655=CARTESIAN_POINT('',(-10.5,-28.25,19.25));
#1656=CARTESIAN_POINT('Origin',(-10.5,-29.1182777493406,19.25));
#1657=CARTESIAN_POINT('',(-7.73352188417411,-29.8637789008984,19.25));
#1658=CARTESIAN_POINT('Origin',(-8.11142515331717,-30.5116130765723,19.25));
#1659=CARTESIAN_POINT('',(-12.7305699481865,-26.9488341968912,19.25));
#1660=CARTESIAN_POINT('Origin',(-7.22965085865002,-29.,19.25));
#1661=CARTESIAN_POINT('',(-7.22965085865002,-30.,19.25));
#1662=CARTESIAN_POINT('Origin',(-7.22965085865002,-30.75,19.25));
#1663=CARTESIAN_POINT('Origin',(-7.22965085865002,-29.,19.25));
#1664=CARTESIAN_POINT('Origin',(4.,-30.75,19.25));
#1665=CARTESIAN_POINT('',(7.,-30.,19.25));
#1666=CARTESIAN_POINT('Origin',(7.,-30.75,19.25));
#1667=CARTESIAN_POINT('',(4.,-30.,19.25));
#1668=CARTESIAN_POINT('Origin',(7.,-29.,19.25));
#1669=CARTESIAN_POINT('',(8.,-29.,19.25));
#1670=CARTESIAN_POINT('Origin',(8.75,-29.,19.25));
#1671=CARTESIAN_POINT('Origin',(7.,-29.,19.25));
#1672=CARTESIAN_POINT('Origin',(8.75,15.,19.25));
#1673=CARTESIAN_POINT('',(8.,29.,19.25));
#1674=CARTESIAN_POINT('Origin',(8.75,29.,19.25));
#1675=CARTESIAN_POINT('',(8.,15.,19.25));
#1676=CARTESIAN_POINT('Origin',(7.,29.,19.25));
#1677=CARTESIAN_POINT('',(7.,30.,19.25));
#1678=CARTESIAN_POINT('Origin',(7.,30.75,19.25));
#1679=CARTESIAN_POINT('Origin',(7.,29.,19.25));
#1680=CARTESIAN_POINT('Origin',(-4.,30.75,19.25));
#1681=CARTESIAN_POINT('',(-7.22965085865004,30.,19.25));
#1682=CARTESIAN_POINT('Origin',(-7.22965085865004,30.75,19.25));
#1683=CARTESIAN_POINT('',(-4.,30.,19.25));
#1684=CARTESIAN_POINT('Origin',(-7.22965085865004,29.,19.25));
#1685=CARTESIAN_POINT('',(-7.73352188417412,29.8637789008984,19.25));
#1686=CARTESIAN_POINT('Origin',(-8.11142515331719,30.5116130765723,19.25));
#1687=CARTESIAN_POINT('Origin',(-7.22965085865004,29.,19.25));
#1688=CARTESIAN_POINT('Origin',(-11.6084732173296,28.471668372565,19.25));
#1689=CARTESIAN_POINT('',(-11.2305699481865,27.8238341968912,19.25));
#1690=CARTESIAN_POINT('Origin',(-7.22965085865004,29.,10.));
#1691=CARTESIAN_POINT('',(-7.22965085865004,30.,10.));
#1692=CARTESIAN_POINT('',(-7.73352188417412,29.8637789008984,10.));
#1693=CARTESIAN_POINT('Origin',(-7.5,30.,20.));
#1694=CARTESIAN_POINT('Origin',(-7.5,-32.5,20.));
#1695=CARTESIAN_POINT('',(-10.5,-34.25,20.));
#1696=CARTESIAN_POINT('Origin',(-7.22965085865002,-29.,10.));
#1697=CARTESIAN_POINT('',(-7.73352188417411,-29.8637789008984,10.));
#1698=CARTESIAN_POINT('',(-7.22965085865002,-30.,10.));
#1699=CARTESIAN_POINT('Origin',(-10.5,-28.25,20.));
#1700=CARTESIAN_POINT('',(-10.5,-28.25,20.));
#1701=CARTESIAN_POINT('Origin',(7.,-29.,0.));
#1702=CARTESIAN_POINT('',(7.,-30.,0.));
#1703=CARTESIAN_POINT('',(8.,-29.,0.));
#1704=CARTESIAN_POINT('Origin',(8.,-30.,0.));
#1705=CARTESIAN_POINT('Origin',(7.,29.,0.));
#1706=CARTESIAN_POINT('',(8.,29.,0.));
#1707=CARTESIAN_POINT('',(7.,30.,0.));
#1708=CARTESIAN_POINT('Origin',(8.,30.,0.));
#1709=CARTESIAN_POINT('Origin',(-10.5,32.5,0.));
#1710=CARTESIAN_POINT('Origin',(-8.,30.,0.));
#1711=CARTESIAN_POINT('',(0.,0.,0.));
#1712=UNCERTAINTY_MEASURE_WITH_UNIT(LENGTH_MEASURE(0.01),#1718,
'DISTANCE_ACCURACY_VALUE',
'Maximum model space distance between geometric entities at asserted c
onnectivities');
#1713=UNCERTAINTY_MEASURE_WITH_UNIT(LENGTH_MEASURE(0.01),#1718,
'DISTANCE_ACCURACY_VALUE',
'Maximum model space distance between geometric entities at asserted c
onnectivities');
#1714=UNCERTAINTY_MEASURE_WITH_UNIT(LENGTH_MEASURE(0.01),#1718,
'DISTANCE_ACCURACY_VALUE',
'Maximum model space distance between geometric entities at asserted c
onnectivities');
#1715=(
GEOMETRIC_REPRESENTATION_CONTEXT(3)
GLOBAL_UNCERTAINTY_ASSIGNED_CONTEXT((#1712))
GLOBAL_UNIT_ASSIGNED_CONTEXT((#1718,#1720,#1721))
REPRESENTATION_CONTEXT('','3D')
);
#1716=(
GEOMETRIC_REPRESENTATION_CONTEXT(3)
GLOBAL_UNCERTAINTY_ASSIGNED_CONTEXT((#1713))
GLOBAL_UNIT_ASSIGNED_CONTEXT((#1718,#1720,#1721))
REPRESENTATION_CONTEXT('','3D')
);
#1717=(
GEOMETRIC_REPRESENTATION_CONTEXT(3)
GLOBAL_UNCERTAINTY_ASSIGNED_CONTEXT((#1714))
GLOBAL_UNIT_ASSIGNED_CONTEXT((#1718,#1720,#1721))
REPRESENTATION_CONTEXT('','3D')
);
#1718=(
LENGTH_UNIT()
NAMED_UNIT(*)
SI_UNIT(.MILLI.,.METRE.)
);
#1719=(
LENGTH_UNIT()
NAMED_UNIT(*)
SI_UNIT($,.METRE.)
);
#1720=(
NAMED_UNIT(*)
PLANE_ANGLE_UNIT()
SI_UNIT($,.RADIAN.)
);
#1721=(
NAMED_UNIT(*)
SI_UNIT($,.STERADIAN.)
SOLID_ANGLE_UNIT()
);
#1722=SHAPE_DEFINITION_REPRESENTATION(#1724,#1727);
#1723=SHAPE_DEFINITION_REPRESENTATION(#1725,#1728);
#1724=PRODUCT_DEFINITION_SHAPE('',$,#1730);
#1725=PRODUCT_DEFINITION_SHAPE('',$,#1731);
#1726=PRODUCT_DEFINITION_SHAPE($,$,#14);
#1727=SHAPE_REPRESENTATION('',(#952,#1080),#1715);
#1728=SHAPE_REPRESENTATION('',(#953),#1716);
#1729=PRODUCT_DEFINITION_CONTEXT('part definition',#1737,'design');
#1730=PRODUCT_DEFINITION('Enclosure strap loop',
'Enclosure strap loop v3',#1732,#1729);
#1731=PRODUCT_DEFINITION('molded strap loop','molded strap loop',#1733,
#1729);
#1732=PRODUCT_DEFINITION_FORMATION('',$,#1739);
#1733=PRODUCT_DEFINITION_FORMATION('',$,#1740);
#1734=PRODUCT_RELATED_PRODUCT_CATEGORY('Enclosure strap loop v3',
'Enclosure strap loop v3',(#1739));
#1735=PRODUCT_RELATED_PRODUCT_CATEGORY('molded strap loop',
'molded strap loop',(#1740));
#1736=APPLICATION_PROTOCOL_DEFINITION('international standard',
'automotive_design',2009,#1737);
#1737=APPLICATION_CONTEXT(
'Core Data for Automotive Mechanical Design Process');
#1738=PRODUCT_CONTEXT('part definition',#1737,'mechanical');
#1739=PRODUCT('Enclosure strap loop','Enclosure strap loop v3',$,(#1738));
#1740=PRODUCT('molded strap loop','molded strap loop',$,(#1738));
#1741=PRESENTATION_STYLE_ASSIGNMENT((#1742));
#1742=SURFACE_STYLE_USAGE(.BOTH.,#1743);
#1743=SURFACE_SIDE_STYLE('',(#1744));
#1744=SURFACE_STYLE_FILL_AREA(#1745);
#1745=FILL_AREA_STYLE('Steel - Satin',(#1746));
#1746=FILL_AREA_STYLE_COLOUR('Steel - Satin',#1747);
#1747=COLOUR_RGB('Steel - Satin',0.627450980392157,0.627450980392157,0.627450980392157);
ENDSEC;
END-ISO-10303-21;
```
