## Supplementary Material 4 for "De novo Powered Air-Purifying Respirator Design and Fabrication for Pandemic Response": DESCRIPTION

```
<B>PanFAB PAPR Arduino Shield </B>

<p>
A simple Arduino-Uno shield which provides the functionality for the PanFAB PAPR Prototype.
</p>
```
