## Supplementary Material 4 for "De novo Powered Air-Purifying Respirator Design and Fabrication for Pandemic Response": Shield_Schematic.b#2

```
<?xml version="1.0" encoding="utf-8"?>
<!DOCTYPE eagle SYSTEM "eagle.dtd">
<eagle version="9.4.2">
<drawing>
<settings>
<setting alwaysvectorfont="no"/>
<setting verticaltext="up"/>
</settings>
<grid distance="50" unitdist="mil" unit="mil" style="lines" multiple="1" display="no" altdistance="5" altunitdist="mil" altunit="mil"/>
<layers>
<layer number="1" name="Top" color="4" fill="1" visible="yes" active="yes"/>
<layer number="2" name="Route2" color="16" fill="1" visible="no" active="no"/>
<layer number="3" name="Route3" color="17" fill="1" visible="no" active="no"/>
<layer number="4" name="Route4" color="18" fill="1" visible="no" active="no"/>
<layer number="5" name="Route5" color="19" fill="1" visible="no" active="no"/>
<layer number="6" name="Route6" color="25" fill="1" visible="no" active="no"/>
<layer number="7" name="Route7" color="26" fill="1" visible="no" active="no"/>
<layer number="8" name="Route8" color="27" fill="1" visible="no" active="no"/>
<layer number="9" name="Route9" color="28" fill="1" visible="no" active="no"/>
<layer number="10" name="Route10" color="29" fill="1" visible="no" active="no"/>
<layer number="11" name="Route11" color="30" fill="1" visible="no" active="no"/>
<layer number="12" name="Route12" color="20" fill="1" visible="no" active="no"/>
<layer number="13" name="Route13" color="21" fill="1" visible="no" active="no"/>
<layer number="14" name="Route14" color="22" fill="1" visible="no" active="no"/>
<layer number="15" name="Route15" color="23" fill="1" visible="no" active="no"/>
<layer number="16" name="Bottom" color="1" fill="1" visible="yes" active="yes"/>
<layer number="17" name="Pads" color="2" fill="1" visible="yes" active="yes"/>
<layer number="18" name="Vias" color="2" fill="1" visible="yes" active="yes"/>
<layer number="19" name="Unrouted" color="6" fill="1" visible="yes" active="yes"/>
<layer number="20" name="Dimension" color="24" fill="1" visible="yes" active="yes"/>
<layer number="21" name="tPlace" color="7" fill="1" visible="yes" active="yes"/>
<layer number="22" name="bPlace" color="7" fill="1" visible="yes" active="yes"/>
<layer number="23" name="tOrigins" color="15" fill="1" visible="yes" active="yes"/>
<layer number="24" name="bOrigins" color="15" fill="1" visible="yes" active="yes"/>
<layer number="25" name="tNames" color="7" fill="1" visible="yes" active="yes"/>
<layer number="26" name="bNames" color="7" fill="1" visible="yes" active="yes"/>
<layer number="27" name="tValues" color="7" fill="1" visible="yes" active="yes"/>
<layer number="28" name="bValues" color="7" fill="1" visible="yes" active="yes"/>
<layer number="29" name="tStop" color="7" fill="3" visible="yes" active="yes"/>
<layer number="30" name="bStop" color="7" fill="6" visible="no" active="yes"/>
<layer number="31" name="tCream" color="7" fill="4" visible="no" active="yes"/>
<layer number="32" name="bCream" color="7" fill="5" visible="no" active="yes"/>
<layer number="33" name="tFinish" color="6" fill="3" visible="no" active="yes"/>
<layer number="34" name="bFinish" color="6" fill="6" visible="no" active="yes"/>
<layer number="35" name="tGlue" color="7" fill="4" visible="no" active="yes"/>
<layer number="36" name="bGlue" color="7" fill="5" visible="no" active="yes"/>
<layer number="37" name="tTest" color="7" fill="1" visible="no" active="yes"/>
<layer number="38" name="bTest" color="7" fill="1" visible="no" active="yes"/>
<layer number="39" name="tKeepout" color="4" fill="11" visible="yes" active="yes"/>
<layer number="40" name="bKeepout" color="1" fill="11" visible="yes" active="yes"/>
<layer number="41" name="tRestrict" color="4" fill="10" visible="yes" active="yes"/>
<layer number="42" name="bRestrict" color="1" fill="10" visible="yes" active="yes"/>
<layer number="43" name="vRestrict" color="2" fill="10" visible="yes" active="yes"/>
<layer number="44" name="Drills" color="7" fill="1" visible="no" active="yes"/>
<layer number="45" name="Holes" color="7" fill="1" visible="no" active="yes"/>
<layer number="46" name="Milling" color="3" fill="1" visible="no" active="yes"/>
<layer number="47" name="Measures" color="7" fill="1" visible="no" active="yes"/>
<layer number="48" name="Document" color="7" fill="1" visible="yes" active="yes"/>
<layer number="49" name="Reference" color="7" fill="1" visible="yes" active="yes"/>
<layer number="50" name="dxf" color="7" fill="1" visible="no" active="no"/>
<layer number="51" name="tDocu" color="7" fill="1" visible="yes" active="yes"/>
<layer number="52" name="bDocu" color="7" fill="1" visible="yes" active="yes"/>
<layer number="53" name="tGND_GNDA" color="7" fill="9" visible="no" active="no"/>
<layer number="54" name="bGND_GNDA" color="1" fill="9" visible="no" active="no"/>
<layer number="56" name="wert" color="7" fill="1" visible="no" active="no"/>
<layer number="57" name="tCAD" color="7" fill="1" visible="no" active="no"/>
<layer number="59" name="tCarbon" color="7" fill="1" visible="no" active="no"/>
<layer number="60" name="bCarbon" color="7" fill="1" visible="no" active="no"/>
<layer number="88" name="SimResults" color="9" fill="1" visible="no" active="no"/>
<layer number="89" name="SimProbes" color="9" fill="1" visible="no" active="no"/>
<layer number="90" name="Modules" color="5" fill="1" visible="no" active="no"/>
<layer number="91" name="Nets" color="2" fill="1" visible="no" active="no"/>
<layer number="92" name="Busses" color="1" fill="1" visible="no" active="no"/>
<layer number="93" name="Pins" color="2" fill="1" visible="no" active="no"/>
<layer number="94" name="Symbols" color="4" fill="1" visible="no" active="no"/>
<layer number="95" name="Names" color="7" fill="1" visible="no" active="no"/>
<layer number="96" name="Values" color="7" fill="1" visible="no" active="no"/>
<layer number="97" name="Info" color="7" fill="1" visible="no" active="no"/>
<layer number="98" name="Guide" color="6" fill="1" visible="no" active="no"/>
<layer number="99" name="SpiceOrder" color="7" fill="1" visible="no" active="no"/>
<layer number="100" name="Muster" color="7" fill="1" visible="no" active="no"/>
<layer number="101" name="Patch_Top" color="12" fill="4" visible="no" active="yes"/>
<layer number="102" name="Vscore" color="7" fill="1" visible="no" active="yes"/>
<layer number="103" name="fp3" color="7" fill="1" visible="no" active="yes"/>
<layer number="104" name="Name" color="7" fill="1" visible="no" active="yes"/>
<layer number="105" name="Beschreib" color="9" fill="1" visible="no" active="yes"/>
<layer number="106" name="BGA-Top" color="4" fill="1" visible="no" active="yes"/>
<layer number="107" name="BD-Top" color="5" fill="1" visible="no" active="yes"/>
<layer number="108" name="fp8" color="7" fill="1" visible="no" active="yes"/>
<layer number="109" name="fp9" color="7" fill="1" visible="no" active="yes"/>
<layer number="110" name="fp0" color="7" fill="1" visible="no" active="yes"/>
<layer number="111" name="LPC17xx" color="7" fill="1" visible="no" active="yes"/>
<layer number="112" name="tSilk" color="7" fill="1" visible="no" active="yes"/>
<layer number="113" name="ReferenceLS" color="7" fill="1" visible="no" active="no"/>
<layer number="114" name="Badge_Outline" color="7" fill="1" visible="yes" active="yes"/>
<layer number="115" name="ReferenceISLANDS" color="7" fill="1" visible="yes" active="yes"/>
<layer number="116" name="Patch_BOT" color="9" fill="4" visible="no" active="yes"/>
<layer number="118" name="Rect_Pads" color="7" fill="1" visible="no" active="no"/>
<layer number="121" name="_tsilk" color="7" fill="1" visible="no" active="yes"/>
<layer number="122" name="_bsilk" color="7" fill="1" visible="no" active="yes"/>
<layer number="123" name="tTestmark" color="7" fill="1" visible="no" active="yes"/>
<layer number="124" name="bTestmark" color="7" fill="1" visible="no" active="yes"/>
<layer number="125" name="_tNames" color="7" fill="1" visible="no" active="yes"/>
<layer number="126" name="_bNames" color="7" fill="1" visible="no" active="yes"/>
<layer number="127" name="_tValues" color="7" fill="1" visible="no" active="yes"/>
<layer number="128" name="_bValues" color="7" fill="1" visible="no" active="yes"/>
<layer number="129" name="Mask" color="7" fill="1" visible="yes" active="yes"/>
<layer number="131" name="tAdjust" color="7" fill="1" visible="no" active="yes"/>
<layer number="132" name="bAdjust" color="7" fill="1" visible="no" active="yes"/>
<layer number="144" name="Drill_legend" color="7" fill="1" visible="no" active="yes"/>
<layer number="150" name="Notes" color="7" fill="1" visible="no" active="yes"/>
<layer number="151" name="HeatSink" color="7" fill="1" visible="no" active="yes"/>
<layer number="152" name="_bDocu" color="7" fill="1" visible="no" active="yes"/>
<layer number="153" name="FabDoc1" color="6" fill="1" visible="no" active="no"/>
<layer number="154" name="FabDoc2" color="2" fill="1" visible="no" active="no"/>
<layer number="155" name="FabDoc3" color="7" fill="15" visible="no" active="no"/>
<layer number="199" name="Contour" color="7" fill="1" visible="no" active="yes"/>
<layer number="200" name="200bmp" color="1" fill="10" visible="no" active="yes"/>
<layer number="201" name="201bmp" color="2" fill="1" visible="no" active="no"/>
<layer number="202" name="202bmp" color="3" fill="1" visible="no" active="no"/>
<layer number="203" name="203bmp" color="4" fill="10" visible="no" active="yes"/>
<layer number="204" name="204bmp" color="5" fill="10" visible="no" active="yes"/>
<layer number="205" name="205bmp" color="6" fill="10" visible="no" active="yes"/>
<layer number="206" name="206bmp" color="7" fill="10" visible="no" active="yes"/>
<layer number="207" name="207bmp" color="8" fill="10" visible="no" active="yes"/>
<layer number="208" name="208bmp" color="9" fill="10" visible="no" active="yes"/>
<layer number="209" name="209bmp" color="7" fill="1" visible="no" active="yes"/>
<layer number="210" name="210bmp" color="7" fill="1" visible="no" active="yes"/>
<layer number="211" name="211bmp" color="7" fill="1" visible="no" active="yes"/>
<layer number="212" name="212bmp" color="7" fill="1" visible="no" active="yes"/>
<layer number="213" name="213bmp" color="7" fill="1" visible="no" active="yes"/>
<layer number="214" name="214bmp" color="7" fill="1" visible="no" active="yes"/>
<layer number="215" name="215bmp" color="7" fill="1" visible="no" active="yes"/>
<layer number="216" name="216bmp" color="7" fill="1" visible="no" active="yes"/>
<layer number="217" name="217bmp" color="18" fill="1" visible="no" active="no"/>
<layer number="218" name="218bmp" color="19" fill="1" visible="no" active="no"/>
<layer number="219" name="219bmp" color="20" fill="1" visible="no" active="no"/>
<layer number="220" name="220bmp" color="21" fill="1" visible="no" active="no"/>
<layer number="221" name="221bmp" color="22" fill="1" visible="no" active="no"/>
<layer number="222" name="222bmp" color="23" fill="1" visible="no" active="no"/>
<layer number="223" name="223bmp" color="24" fill="1" visible="no" active="no"/>
<layer number="224" name="224bmp" color="25" fill="1" visible="no" active="no"/>
<layer number="225" name="225bmp" color="7" fill="1" visible="yes" active="yes"/>
<layer number="226" name="226bmp" color="7" fill="1" visible="yes" active="yes"/>
<layer number="227" name="227bmp" color="7" fill="1" visible="yes" active="yes"/>
<layer number="228" name="228bmp" color="7" fill="1" visible="yes" active="yes"/>
<layer number="229" name="229bmp" color="7" fill="1" visible="yes" active="yes"/>
<layer number="230" name="230bmp" color="7" fill="1" visible="yes" active="yes"/>
<layer number="231" name="Eagle3D_PG1" color="7" fill="1" visible="no" active="no"/>
<layer number="232" name="Eagle3D_PG2" color="7" fill="1" visible="no" active="no"/>
<layer number="233" name="Eagle3D_PG3" color="7" fill="1" visible="no" active="no"/>
<layer number="248" name="Housing" color="7" fill="1" visible="no" active="yes"/>
<layer number="249" name="Edge" color="7" fill="1" visible="no" active="yes"/>
<layer number="250" name="Descript" color="7" fill="1" visible="no" active="no"/>
<layer number="251" name="SMDround" color="7" fill="1" visible="no" active="no"/>
<layer number="254" name="cooling" color="7" fill="1" visible="no" active="yes"/>
<layer number="255" name="routoute" color="7" fill="1" visible="yes" active="yes"/>
</layers>
<board>
<plain>
<text x="53.34" y="44.45" size="1.778" layer="21">Buzzer</text>
<text x="31.75" y="69.85" size="1.778" layer="21">Battery</text>
<text x="53.34" y="69.85" size="1.778" layer="29">Pwr Switch</text>
<text x="31.75" y="77.47" size="1.778" layer="21">+</text>
<text x="55.88" y="77.47" size="1.778" layer="21">+</text>
<text x="38.1" y="77.47" size="1.778" layer="21">-</text>
<text x="62.23" y="77.47" size="1.778" layer="21">-</text>
<text x="34.29" y="64.77" size="1.778" layer="21">Blower</text>
<text x="34.29" y="59.69" size="0.6096" layer="21">GND</text>
<text x="36.83" y="59.69" size="0.6096" layer="21">12V</text>
<text x="39.37" y="59.69" size="0.6096" layer="21">PWM</text>
<text x="44.323" y="32.766" size="0.8128" layer="21">NPN Transistor</text>
<text x="48.133" y="38.481" size="0.6096" layer="21">B</text>
<text x="46.736" y="34.036" size="0.6096" layer="21">E</text>
<text x="49.149" y="34.036" size="0.6096" layer="21">C</text>
<text x="33.782" y="51.308" size="1.016" layer="21">Potentiometer</text>
<text x="34.544" y="47.244" size="0.6096" layer="21">GND</text>
<text x="39.624" y="47.244" size="0.6096" layer="21">VDD</text>
<text x="37.084" y="47.244" size="0.6096" layer="21">OUT</text>
<text x="51.054" y="26.289" size="1.778" layer="21">Pressure Sensor</text>
<text x="54.991" y="21.844" size="0.6096" layer="21">SCL</text>
<text x="57.658" y="21.844" size="0.6096" layer="21">VDD</text>
<text x="60.198" y="21.844" size="0.6096" layer="21">GND</text>
<text x="62.865" y="21.844" size="0.6096" layer="21">SDA</text>
</plain>
<libraries>
<library name="adafruit">
<packages>
<package name="ARDUINOR3">
<description>The new Arduino R3 'classic' adds duplicate I2C pins and an IORef pin (and an unused pin</description>
<wire x1="0" y1="0" x2="66.04" y2="0" width="0" layer="20"/>
<wire x1="66.04" y1="0" x2="66.04" y2="2.54" width="0" layer="20"/>
<wire x1="66.04" y1="2.54" x2="68.58" y2="5.08" width="0" layer="20"/>
<wire x1="68.58" y1="5.08" x2="68.58" y2="37.846" width="0" layer="20"/>
<wire x1="68.58" y1="37.846" x2="66.04" y2="40.386" width="0" layer="20"/>
<wire x1="66.04" y1="40.386" x2="66.04" y2="51.816" width="0" layer="20"/>
<wire x1="66.04" y1="51.816" x2="64.516" y2="53.34" width="0" layer="20"/>
<wire x1="64.516" y1="53.34" x2="0" y2="53.34" width="0" layer="20"/>
<wire x1="0" y1="53.34" x2="0" y2="0" width="0" layer="20"/>
<circle x="15.24" y="50.8" radius="1.796" width="0.127" layer="51"/>
<circle x="13.97" y="2.54" radius="1.796" width="0.127" layer="51"/>
<circle x="66.04" y="35.56" radius="1.796" width="0.127" layer="51"/>
<circle x="66.04" y="7.62" radius="1.796" width="0.127" layer="51"/>
<pad name="D4" x="53.34" y="50.8" drill="1" diameter="1.6764" shape="octagon"/>
<pad name="A0" x="50.8" y="2.54" drill="1" diameter="1.6764" shape="octagon"/>
<pad name="D3" x="55.88" y="50.8" drill="1" diameter="1.6764" shape="octagon"/>
<pad name="D2" x="58.42" y="50.8" drill="1" diameter="1.6764" shape="octagon"/>
<pad name="D1" x="60.96" y="50.8" drill="1" diameter="1.6764" shape="octagon"/>
<pad name="D0" x="63.5" y="50.8" drill="1" diameter="1.6764" shape="octagon"/>
<pad name="D5" x="50.8" y="50.8" drill="1" diameter="1.6764" shape="octagon"/>
<pad name="D6" x="48.26" y="50.8" drill="1" diameter="1.6764" shape="octagon"/>
<pad name="D7" x="45.72" y="50.8" drill="1" diameter="1.6764" shape="octagon"/>
<pad name="D8" x="41.656" y="50.8" drill="1" diameter="1.6764" shape="octagon"/>
<pad name="D9" x="39.116" y="50.8" drill="1" diameter="1.6764" shape="octagon"/>
<pad name="D10" x="36.576" y="50.8" drill="1" diameter="1.6764" shape="octagon"/>
<pad name="D11" x="34.036" y="50.8" drill="1" diameter="1.6764" shape="octagon"/>
<pad name="D12" x="31.496" y="50.8" drill="1" diameter="1.6764" shape="octagon"/>
<pad name="D13" x="28.956" y="50.8" drill="1" diameter="1.6764" shape="octagon"/>
<pad name="GND" x="26.416" y="50.8" drill="1" diameter="1.6764" shape="octagon"/>
<pad name="AREF" x="23.876" y="50.8" drill="1" diameter="1.6764" shape="octagon"/>
<pad name="A1" x="53.34" y="2.54" drill="1" diameter="1.6764" shape="octagon"/>
<pad name="A2" x="55.88" y="2.54" drill="1" diameter="1.6764" shape="octagon"/>
<pad name="A3" x="58.42" y="2.54" drill="1" diameter="1.6764" shape="octagon"/>
<pad name="A4" x="60.96" y="2.54" drill="1" diameter="1.6764" shape="octagon"/>
<pad name="A5" x="63.5" y="2.54" drill="1" diameter="1.6764" shape="octagon"/>
<pad name="VIN" x="45.72" y="2.54" drill="1" diameter="1.6764" shape="octagon"/>
<pad name="GND1" x="43.18" y="2.54" drill="1" diameter="1.6764" shape="octagon"/>
<pad name="GND2" x="40.64" y="2.54" drill="1" diameter="1.6764" shape="octagon"/>
<pad name="5V" x="38.1" y="2.54" drill="1" diameter="1.6764" shape="octagon"/>
<pad name="3V" x="35.56" y="2.54" drill="1" diameter="1.6764" shape="octagon"/>
<pad name="RESET" x="33.02" y="2.54" drill="1" diameter="1.6764" shape="octagon"/>
<pad name="SDA" x="21.336" y="50.8" drill="1" diameter="1.6764" shape="octagon"/>
<pad name="SCL" x="18.796" y="50.8" drill="1" diameter="1.6764" shape="octagon"/>
<pad name="IOREF" x="30.48" y="2.54" drill="1" diameter="1.6764" shape="octagon"/>
<pad name="RESERVED" x="27.94" y="2.54" drill="1" diameter="1.6764" shape="octagon"/>
<text x="31.7399" y="0.254" size="1.016" layer="21" font="vector">RST</text>
<text x="34.7523" y="3.81" size="1.016" layer="21" font="vector">3v</text>
<text x="37.5463" y="3.81" size="1.016" layer="21" font="vector">5v</text>
<text x="40.7771" y="3.81" size="1.016" layer="21" font="vector">Gnd</text>
<text x="44.7853" y="3.81" size="1.016" layer="21" font="vector">Vin</text>
<text x="54.1121" y="0.4623" size="1.016" layer="21" font="vector">Analog In</text>
<text x="50.419" y="3.81" size="1.016" layer="21" font="vector">0</text>
<text x="52.959" y="3.81" size="1.016" layer="21" font="vector">1</text>
<text x="55.499" y="3.81" size="1.016" layer="21" font="vector">2</text>
<text x="58.039" y="3.81" size="1.016" layer="21" font="vector">3</text>
<text x="60.579" y="3.81" size="1.016" layer="21" font="vector">4</text>
<text x="63.119" y="3.81" size="1.016" layer="21" font="vector">5</text>
<text x="22.225" y="48.514" size="1.016" layer="21" font="vector">ARef</text>
<text x="25.146" y="52.07" size="1.016" layer="21" font="vector">Gnd</text>
<text x="30.099" y="49.53" size="1.016" layer="21" font="vector" rot="R180">13</text>
<text x="32.639" y="49.53" size="1.016" layer="21" font="vector" rot="R180">12</text>
<text x="35.179" y="49.53" size="1.016" layer="21" font="vector" rot="R180">11</text>
<text x="37.719" y="49.53" size="1.016" layer="21" font="vector" rot="R180">10</text>
<text x="39.751" y="49.53" size="1.016" layer="21" font="vector" rot="R180">9</text>
<text x="42.291" y="49.53" size="1.016" layer="21" font="vector" rot="R180">8</text>
<text x="46.355" y="49.53" size="1.016" layer="21" font="vector" rot="R180">7</text>
<text x="48.895" y="49.53" size="1.016" layer="21" font="vector" rot="R180">6</text>
<text x="51.435" y="49.53" size="1.016" layer="21" font="vector" rot="R180">5</text>
<text x="53.975" y="49.53" size="1.016" layer="21" font="vector" rot="R180">4</text>
<text x="56.515" y="49.53" size="1.016" layer="21" font="vector" rot="R180">3</text>
<text x="59.055" y="49.53" size="1.016" layer="21" font="vector" rot="R180">2</text>
<text x="61.595" y="49.53" size="1.016" layer="21" font="vector" rot="R180">1</text>
<text x="64.135" y="49.53" size="1.016" layer="21" font="vector" rot="R180">0</text>
<text x="31.623" y="52.07" size="1.016" layer="21" font="vector">Digital I/O</text>
<text x="50.927" y="52.07" size="1.016" layer="21" font="vector">Digital I/O</text>
<text x="17.653" y="48.514" size="1.016" layer="21" font="vector">SCL</text>
<text x="19.939" y="52.07" size="1.016" layer="21" font="vector">SDA</text>
<text x="29.4539" y="3.81" size="1.016" layer="21" font="vector">IOr</text>
</package>
</packages>
</library>
<library name="SparkFun-Connectors" urn="urn:adsk.eagle:library:513">
<description>&lt;h3&gt;SparkFun Connectors&lt;/h3&gt;
This library contains electrically-functional connectors. 
&lt;br&gt;
&lt;br&gt;
We've spent an enormous amount of time creating and checking these footprints and parts, but it is &lt;b&gt; the end user's responsibility&lt;/b&gt; to ensure correctness and suitablity for a given componet or application. 
&lt;br&gt;
&lt;br&gt;If you enjoy using this library, please buy one of our products at &lt;a href=" www.sparkfun.com"&gt;SparkFun.com&lt;/a&gt;.
&lt;br&gt;
&lt;br&gt;
&lt;b&gt;Licensing:&lt;/b&gt; Creative Commons ShareAlike 4.0 International - https://creativecommons.org/licenses/by-sa/4.0/ 
&lt;br&gt;
&lt;br&gt;
You are welcome to use this library for commercial purposes. For attribution, we ask that when you begin to sell your device using our footprint, you email us with a link to the product being sold. We want bragging rights that we helped (in a very small part) to create your 8th world wonder. We would like the opportunity to feature your device on our homepage.</description>
<packages>
<package name="1X03" urn="urn:adsk.eagle:footprint:37678/1" library_version="1">
<description>&lt;h3&gt;Plated Through Hole - 3 Pin&lt;/h3&gt;
&lt;p&gt;Specifications:
&lt;ul&gt;&lt;li&gt;Pin count:3&lt;/li&gt;
&lt;li&gt;Pin pitch:0.1"&lt;/li&gt;
&lt;/ul&gt;&lt;/p&gt;
&lt;p&gt;Example device(s):
&lt;ul&gt;&lt;li&gt;CONN_03&lt;/li&gt;
&lt;/ul&gt;&lt;/p&gt;</description>
<wire x1="3.81" y1="0.635" x2="4.445" y2="1.27" width="0.2032" layer="21"/>
<wire x1="4.445" y1="1.27" x2="5.715" y2="1.27" width="0.2032" layer="21"/>
<wire x1="5.715" y1="1.27" x2="6.35" y2="0.635" width="0.2032" layer="21"/>
<wire x1="6.35" y1="-0.635" x2="5.715" y2="-1.27" width="0.2032" layer="21"/>
<wire x1="5.715" y1="-1.27" x2="4.445" y2="-1.27" width="0.2032" layer="21"/>
<wire x1="4.445" y1="-1.27" x2="3.81" y2="-0.635" width="0.2032" layer="21"/>
<wire x1="-0.635" y1="1.27" x2="0.635" y2="1.27" width="0.2032" layer="21"/>
<wire x1="0.635" y1="1.27" x2="1.27" y2="0.635" width="0.2032" layer="21"/>
<wire x1="1.27" y1="-0.635" x2="0.635" y2="-1.27" width="0.2032" layer="21"/>
<wire x1="1.27" y1="0.635" x2="1.905" y2="1.27" width="0.2032" layer="21"/>
<wire x1="1.905" y1="1.27" x2="3.175" y2="1.27" width="0.2032" layer="21"/>
<wire x1="3.175" y1="1.27" x2="3.81" y2="0.635" width="0.2032" layer="21"/>
<wire x1="3.81" y1="-0.635" x2="3.175" y2="-1.27" width="0.2032" layer="21"/>
<wire x1="3.175" y1="-1.27" x2="1.905" y2="-1.27" width="0.2032" layer="21"/>
<wire x1="1.905" y1="-1.27" x2="1.27" y2="-0.635" width="0.2032" layer="21"/>
<wire x1="-1.27" y1="0.635" x2="-1.27" y2="-0.635" width="0.2032" layer="21"/>
<wire x1="-0.635" y1="1.27" x2="-1.27" y2="0.635" width="0.2032" layer="21"/>
<wire x1="-1.27" y1="-0.635" x2="-0.635" y2="-1.27" width="0.2032" layer="21"/>
<wire x1="0.635" y1="-1.27" x2="-0.635" y2="-1.27" width="0.2032" layer="21"/>
<wire x1="6.35" y1="0.635" x2="6.35" y2="-0.635" width="0.2032" layer="21"/>
<pad name="1" x="0" y="0" drill="1.016" diameter="1.8796" rot="R90"/>
<pad name="2" x="2.54" y="0" drill="1.016" diameter="1.8796" rot="R90"/>
<pad name="3" x="5.08" y="0" drill="1.016" diameter="1.8796" rot="R90"/>
<rectangle x1="4.826" y1="-0.254" x2="5.334" y2="0.254" layer="51"/>
<rectangle x1="2.286" y1="-0.254" x2="2.794" y2="0.254" layer="51"/>
<rectangle x1="-0.254" y1="-0.254" x2="0.254" y2="0.254" layer="51"/>
<text x="-1.27" y="1.397" size="0.6096" layer="25" font="vector" ratio="20">&gt;NAME</text>
<text x="-1.27" y="-2.032" size="0.6096" layer="27" font="vector" ratio="20">&gt;VALUE</text>
</package>
<package name="1X04" urn="urn:adsk.eagle:footprint:37702/1" library_version="1">
<description>&lt;h3&gt;Plated Through Hole - 4 Pin&lt;/h3&gt;
&lt;p&gt;Specifications:
&lt;ul&gt;&lt;li&gt;Pin count:4&lt;/li&gt;
&lt;li&gt;Pin pitch:0.1"&lt;/li&gt;
&lt;/ul&gt;&lt;/p&gt;
&lt;p&gt;Example device(s):
&lt;ul&gt;&lt;li&gt;CONN_04&lt;/li&gt;
&lt;/ul&gt;&lt;/p&gt;</description>
<wire x1="6.985" y1="1.27" x2="8.255" y2="1.27" width="0.2032" layer="21"/>
<wire x1="8.255" y1="1.27" x2="8.89" y2="0.635" width="0.2032" layer="21"/>
<wire x1="8.89" y1="-0.635" x2="8.255" y2="-1.27" width="0.2032" layer="21"/>
<wire x1="3.81" y1="0.635" x2="4.445" y2="1.27" width="0.2032" layer="21"/>
<wire x1="4.445" y1="1.27" x2="5.715" y2="1.27" width="0.2032" layer="21"/>
<wire x1="5.715" y1="1.27" x2="6.35" y2="0.635" width="0.2032" layer="21"/>
<wire x1="6.35" y1="-0.635" x2="5.715" y2="-1.27" width="0.2032" layer="21"/>
<wire x1="5.715" y1="-1.27" x2="4.445" y2="-1.27" width="0.2032" layer="21"/>
<wire x1="4.445" y1="-1.27" x2="3.81" y2="-0.635" width="0.2032" layer="21"/>
<wire x1="6.985" y1="1.27" x2="6.35" y2="0.635" width="0.2032" layer="21"/>
<wire x1="6.35" y1="-0.635" x2="6.985" y2="-1.27" width="0.2032" layer="21"/>
<wire x1="8.255" y1="-1.27" x2="6.985" y2="-1.27" width="0.2032" layer="21"/>
<wire x1="-0.635" y1="1.27" x2="0.635" y2="1.27" width="0.2032" layer="21"/>
<wire x1="0.635" y1="1.27" x2="1.27" y2="0.635" width="0.2032" layer="21"/>
<wire x1="1.27" y1="-0.635" x2="0.635" y2="-1.27" width="0.2032" layer="21"/>
<wire x1="1.27" y1="0.635" x2="1.905" y2="1.27" width="0.2032" layer="21"/>
<wire x1="1.905" y1="1.27" x2="3.175" y2="1.27" width="0.2032" layer="21"/>
<wire x1="3.175" y1="1.27" x2="3.81" y2="0.635" width="0.2032" layer="21"/>
<wire x1="3.81" y1="-0.635" x2="3.175" y2="-1.27" width="0.2032" layer="21"/>
<wire x1="3.175" y1="-1.27" x2="1.905" y2="-1.27" width="0.2032" layer="21"/>
<wire x1="1.905" y1="-1.27" x2="1.27" y2="-0.635" width="0.2032" layer="21"/>
<wire x1="-1.27" y1="0.635" x2="-1.27" y2="-0.635" width="0.2032" layer="21"/>
<wire x1="-0.635" y1="1.27" x2="-1.27" y2="0.635" width="0.2032" layer="21"/>
<wire x1="-1.27" y1="-0.635" x2="-0.635" y2="-1.27" width="0.2032" layer="21"/>
<wire x1="0.635" y1="-1.27" x2="-0.635" y2="-1.27" width="0.2032" layer="21"/>
<wire x1="8.89" y1="0.635" x2="8.89" y2="-0.635" width="0.2032" layer="21"/>
<pad name="1" x="0" y="0" drill="1.016" diameter="1.8796" rot="R90"/>
<pad name="2" x="2.54" y="0" drill="1.016" diameter="1.8796" rot="R90"/>
<pad name="3" x="5.08" y="0" drill="1.016" diameter="1.8796" rot="R90"/>
<pad name="4" x="7.62" y="0" drill="1.016" diameter="1.8796" rot="R90"/>
<rectangle x1="7.366" y1="-0.254" x2="7.874" y2="0.254" layer="51"/>
<rectangle x1="4.826" y1="-0.254" x2="5.334" y2="0.254" layer="51"/>
<rectangle x1="2.286" y1="-0.254" x2="2.794" y2="0.254" layer="51"/>
<rectangle x1="-0.254" y1="-0.254" x2="0.254" y2="0.254" layer="51"/>
<text x="-1.27" y="1.397" size="0.6096" layer="25" font="vector" ratio="20">&gt;NAME</text>
<text x="-1.27" y="-2.032" size="0.6096" layer="27" font="vector" ratio="20">&gt;VALUE</text>
</package>
<package name="1X02_XTRA_BIG" urn="urn:adsk.eagle:footprint:37668/1" library_version="1">
<description>&lt;h3&gt;Plated Through Hole - 0.1" holes&lt;/h3&gt;
&lt;p&gt;Specifications:
&lt;ul&gt;&lt;li&gt;Pin count:2&lt;/li&gt;
&lt;li&gt;Pin pitch:0.2"&lt;/li&gt;
&lt;/ul&gt;&lt;/p&gt;
&lt;p&gt;Example device(s):
&lt;ul&gt;&lt;li&gt;CONN_02&lt;/li&gt;
&lt;/ul&gt;&lt;/p&gt;</description>
<wire x1="-5.08" y1="2.54" x2="-5.08" y2="-2.54" width="0.127" layer="21"/>
<wire x1="-5.08" y1="-2.54" x2="5.08" y2="-2.54" width="0.127" layer="21"/>
<wire x1="5.08" y1="-2.54" x2="5.08" y2="2.54" width="0.127" layer="21"/>
<wire x1="5.08" y1="2.54" x2="-5.08" y2="2.54" width="0.127" layer="21"/>
<pad name="1" x="-2.54" y="0" drill="2.0574" diameter="3.556"/>
<pad name="2" x="2.54" y="0" drill="2.0574" diameter="3.556"/>
<text x="-5.08" y="2.667" size="0.6096" layer="25" font="vector" ratio="20">&gt;NAME</text>
<text x="-5.08" y="-3.302" size="0.6096" layer="27" font="vector" ratio="20">&gt;VALUE</text>
</package>
</packages>
<packages3d>
<package3d name="1X03" urn="urn:adsk.eagle:package:38063/1" type="box" library_version="1">
<description>Plated Through Hole - 3 Pin
Specifications:
Pin count:3
Pin pitch:0.1"

Example device(s):
CONN_03
</description>
<packageinstances>
<packageinstance name="1X03"/>
</packageinstances>
</package3d>
<package3d name="1X04" urn="urn:adsk.eagle:package:38085/1" type="box" library_version="1">
<description>Plated Through Hole - 4 Pin
Specifications:
Pin count:4
Pin pitch:0.1"

Example device(s):
CONN_04
</description>
<packageinstances>
<packageinstance name="1X04"/>
</packageinstances>
</package3d>
<package3d name="1X02_XTRA_BIG" urn="urn:adsk.eagle:package:38054/1" type="box" library_version="1">
<description>Plated Through Hole - 0.1" holes
Specifications:
Pin count:2
Pin pitch:0.2"

Example device(s):
CONN_02
</description>
<packageinstances>
<packageinstance name="1X02_XTRA_BIG"/>
</packageinstances>
</package3d>
</packages3d>
</library>
<library name="rcl" urn="urn:adsk.eagle:library:334">
<description>&lt;b&gt;Resistors, Capacitors, Inductors&lt;/b&gt;&lt;p&gt;
Based on the previous libraries:
&lt;ul&gt;
&lt;li&gt;r.lbr
&lt;li&gt;cap.lbr 
&lt;li&gt;cap-fe.lbr
&lt;li&gt;captant.lbr
&lt;li&gt;polcap.lbr
&lt;li&gt;ipc-smd.lbr
&lt;/ul&gt;
All SMD packages are defined according to the IPC specifications and  CECC&lt;p&gt;
&lt;author&gt;Created by librarian@cadsoft.de&lt;/author&gt;&lt;p&gt;
&lt;p&gt;
for Electrolyt Capacitors see also :&lt;p&gt;
www.bccomponents.com &lt;p&gt;
www.panasonic.com&lt;p&gt;
www.kemet.com&lt;p&gt;
http://www.secc.co.jp/pdf/os_e/2004/e_os_all.pdf &lt;b&gt;(SANYO)&lt;/b&gt;
&lt;p&gt;
for trimmer refence see : &lt;u&gt;www.electrospec-inc.com/cross_references/trimpotcrossref.asp&lt;/u&gt;&lt;p&gt;

&lt;table border=0 cellspacing=0 cellpadding=0 width="100%" cellpaddding=0&gt;
&lt;tr valign="top"&gt;

&lt;! &lt;td width="10"&gt;&amp;nbsp;&lt;/td&gt;
&lt;td width="90%"&gt;

&lt;b&gt;&lt;font color="#0000FF" size="4"&gt;TRIM-POT CROSS REFERENCE&lt;/font&gt;&lt;/b&gt;
&lt;P&gt;
&lt;TABLE BORDER=0 CELLSPACING=1 CELLPADDING=2&gt;
  &lt;TR&gt;
    &lt;TD COLSPAN=8&gt;
      &lt;FONT SIZE=3 FACE=ARIAL&gt;&lt;B&gt;RECTANGULAR MULTI-TURN&lt;/B&gt;&lt;/FONT&gt;
    &lt;/TD&gt;
  &lt;/TR&gt;
  &lt;TR&gt;
    &lt;TD ALIGN=CENTER&gt;
      &lt;B&gt;
      &lt;FONT SIZE=3 FACE=ARIAL color="#FF0000"&gt;BOURNS&lt;/FONT&gt;
      &lt;/B&gt;
    &lt;/TD&gt;
    &lt;TD ALIGN=CENTER&gt;
      &lt;B&gt;
      &lt;FONT SIZE=3 FACE=ARIAL color="#FF0000"&gt;BI&amp;nbsp;TECH&lt;/FONT&gt;
      &lt;/B&gt;
    &lt;/TD&gt;
    &lt;TD ALIGN=CENTER&gt;
      &lt;B&gt;
      &lt;FONT SIZE=3 FACE=ARIAL color="#FF0000"&gt;DALE-VISHAY&lt;/FONT&gt;
      &lt;/B&gt;
    &lt;/TD&gt;
    &lt;TD ALIGN=CENTER&gt;
      &lt;B&gt;
      &lt;FONT SIZE=3 FACE=ARIAL color="#FF0000"&gt;PHILIPS/MEPCO&lt;/FONT&gt;
      &lt;/B&gt;
    &lt;/TD&gt;
    &lt;TD ALIGN=CENTER&gt;
      &lt;B&gt;
      &lt;FONT SIZE=3 FACE=ARIAL color="#FF0000"&gt;MURATA&lt;/FONT&gt;
      &lt;/B&gt;
    &lt;/TD&gt;
    &lt;TD ALIGN=CENTER&gt;
      &lt;B&gt;
      &lt;FONT SIZE=3 FACE=ARIAL color="#FF0000"&gt;PANASONIC&lt;/FONT&gt;
      &lt;/B&gt;
    &lt;/TD&gt;
    &lt;TD ALIGN=CENTER&gt;
      &lt;B&gt;
      &lt;FONT SIZE=3 FACE=ARIAL color="#FF0000"&gt;SPECTROL&lt;/FONT&gt;
      &lt;/B&gt;
    &lt;/TD&gt;
    &lt;TD ALIGN=CENTER&gt;
      &lt;B&gt;
      &lt;FONT SIZE=3 FACE=ARIAL color="#FF0000"&gt;MILSPEC&lt;/FONT&gt;
      &lt;/B&gt;
    &lt;/TD&gt;&lt;TD&gt;&amp;nbsp;&lt;/TD&gt;
  &lt;/TR&gt;
  &lt;TR&gt;
    &lt;TD BGCOLOR="#cccccc" ALIGN=CENTER&gt;&lt;FONT FACE=ARIAL SIZE=3 &gt;
      3005P&lt;BR&gt;
      3006P&lt;BR&gt;
      3006W&lt;BR&gt;
      3006Y&lt;BR&gt;
      3009P&lt;BR&gt;
      3009W&lt;BR&gt;
      3009Y&lt;BR&gt;
      3057J&lt;BR&gt;
      3057L&lt;BR&gt;
      3057P&lt;BR&gt;
      3057Y&lt;BR&gt;
      3059J&lt;BR&gt;
      3059L&lt;BR&gt;
      3059P&lt;BR&gt;
      3059Y&lt;BR&gt;&lt;/FONT&gt;
    &lt;/TD&gt;
    &lt;TD BGCOLOR="#cccccc" ALIGN=CENTER&gt;&lt;FONT FACE=ARIAL SIZE=3&gt;
      -&lt;BR&gt;
      89P&lt;BR&gt;
      89W&lt;BR&gt;
      89X&lt;BR&gt;
      89PH&lt;BR&gt;
      76P&lt;BR&gt;
      89XH&lt;BR&gt;
      78SLT&lt;BR&gt;
      78L&amp;nbsp;ALT&lt;BR&gt;
      56P&amp;nbsp;ALT&lt;BR&gt;
      78P&amp;nbsp;ALT&lt;BR&gt;
      T8S&lt;BR&gt;
      78L&lt;BR&gt;
      56P&lt;BR&gt;
      78P&lt;BR&gt;&lt;/FONT&gt;
    &lt;/TD&gt;
    &lt;TD BGCOLOR="#cccccc" ALIGN=CENTER&gt;&lt;FONT FACE=ARIAL SIZE=3&gt;
      -&lt;BR&gt;
      T18/784&lt;BR&gt;
      783&lt;BR&gt;
      781&lt;BR&gt;
      -&lt;BR&gt;
      -&lt;BR&gt;
      -&lt;BR&gt;
      2199&lt;BR&gt;
      1697/1897&lt;BR&gt;
      1680/1880&lt;BR&gt;
      2187&lt;BR&gt;
      -&lt;BR&gt;
      -&lt;BR&gt;
      -&lt;BR&gt;
      -&lt;BR&gt;&lt;/FONT&gt;
    &lt;/TD&gt;
    &lt;TD BGCOLOR="#cccccc" ALIGN=CENTER&gt;&lt;FONT FACE=ARIAL SIZE=3&gt;
      -&lt;BR&gt;
      8035EKP/CT20/RJ-20P&lt;BR&gt;
      -&lt;BR&gt;
      RJ-20X&lt;BR&gt;
      -&lt;BR&gt;
      -&lt;BR&gt;
      -&lt;BR&gt;
      1211L&lt;BR&gt;
      8012EKQ&amp;nbsp;ALT&lt;BR&gt;
      8012EKR&amp;nbsp;ALT&lt;BR&gt;
      1211P&lt;BR&gt;
      8012EKJ&lt;BR&gt;
      8012EKL&lt;BR&gt;
      8012EKQ&lt;BR&gt;
      8012EKR&lt;BR&gt;&lt;/FONT&gt;
    &lt;/TD&gt;
    &lt;TD BGCOLOR="#cccccc" ALIGN=CENTER&gt;&lt;FONT FACE=ARIAL SIZE=3&gt;
      -&lt;BR&gt;
      2101P&lt;BR&gt;
      2101W&lt;BR&gt;
      2101Y&lt;BR&gt;
      -&lt;BR&gt;
      -&lt;BR&gt;
      -&lt;BR&gt;
      -&lt;BR&gt;
      -&lt;BR&gt;
      -&lt;BR&gt;
      -&lt;BR&gt;
      -&lt;BR&gt;
      2102L&lt;BR&gt;
      2102S&lt;BR&gt;
      2102Y&lt;BR&gt;&lt;/FONT&gt;
    &lt;/TD&gt;
    &lt;TD BGCOLOR="#cccccc" ALIGN=CENTER&gt;&lt;FONT FACE=ARIAL SIZE=3&gt;
      -&lt;BR&gt;
      EVMCOG&lt;BR&gt;
      -&lt;BR&gt;
      -&lt;BR&gt;
      -&lt;BR&gt;
      -&lt;BR&gt;
      -&lt;BR&gt;
      -&lt;BR&gt;
      -&lt;BR&gt;
      -&lt;BR&gt;
      -&lt;BR&gt;
      -&lt;BR&gt;
      -&lt;BR&gt;
      -&lt;BR&gt;
      -&lt;BR&gt;&lt;/FONT&gt;
    &lt;/TD&gt;
    &lt;TD BGCOLOR="#cccccc" ALIGN=CENTER&gt;&lt;FONT FACE=ARIAL SIZE=3&gt;
      -&lt;BR&gt;
      43P&lt;BR&gt;
      43W&lt;BR&gt;
      43Y&lt;BR&gt;
      -&lt;BR&gt;
      -&lt;BR&gt;
      -&lt;BR&gt;
      -&lt;BR&gt;
      40L&lt;BR&gt;
      40P&lt;BR&gt;
      40Y&lt;BR&gt;
      70Y-T602&lt;BR&gt;
      70L&lt;BR&gt;
      70P&lt;BR&gt;
      70Y&lt;BR&gt;&lt;/FONT&gt;
    &lt;/TD&gt;
    &lt;TD BGCOLOR="#cccccc" ALIGN=CENTER&gt;&lt;FONT FACE=ARIAL SIZE=3&gt;
      -&lt;BR&gt;
      -&lt;BR&gt;
      -&lt;BR&gt;
      -&lt;BR&gt;
      -&lt;BR&gt;
      -&lt;BR&gt;
      -&lt;BR&gt;
      -&lt;BR&gt;
      RT/RTR12&lt;BR&gt;
      RT/RTR12&lt;BR&gt;
      RT/RTR12&lt;BR&gt;
      -&lt;BR&gt;
      RJ/RJR12&lt;BR&gt;
      RJ/RJR12&lt;BR&gt;
      RJ/RJR12&lt;BR&gt;&lt;/FONT&gt;
    &lt;/TD&gt;
  &lt;/TR&gt;
  &lt;TR&gt;
    &lt;TD COLSPAN=8&gt;&amp;nbsp;
    &lt;/TD&gt;
  &lt;/TR&gt;
  &lt;TR&gt;
    &lt;TD COLSPAN=8&gt;
      &lt;FONT SIZE=4 FACE=ARIAL&gt;&lt;B&gt;SQUARE MULTI-TURN&lt;/B&gt;&lt;/FONT&gt;
    &lt;/TD&gt;
  &lt;/TR&gt;
  &lt;TR&gt;
   &lt;TD ALIGN=CENTER&gt;
      &lt;FONT SIZE=3 FACE=ARIAL&gt;&lt;B&gt;BOURN&lt;/B&gt;&lt;/FONT&gt;
    &lt;/TD&gt;
    &lt;TD ALIGN=CENTER&gt;
      &lt;FONT SIZE=3 FACE=ARIAL&gt;&lt;B&gt;BI&amp;nbsp;TECH&lt;/B&gt;&lt;/FONT&gt;
    &lt;/TD&gt;
    &lt;TD ALIGN=CENTER&gt;
      &lt;FONT SIZE=3 FACE=ARIAL&gt;&lt;B&gt;DALE-VISHAY&lt;/B&gt;&lt;/FONT&gt;
    &lt;/TD&gt;
    &lt;TD ALIGN=CENTER&gt;
      &lt;FONT SIZE=3 FACE=ARIAL&gt;&lt;B&gt;PHILIPS/MEPCO&lt;/B&gt;&lt;/FONT&gt;
    &lt;/TD&gt;
    &lt;TD ALIGN=CENTER&gt;
      &lt;FONT SIZE=3 FACE=ARIAL&gt;&lt;B&gt;MURATA&lt;/B&gt;&lt;/FONT&gt;
    &lt;/TD&gt;
    &lt;TD ALIGN=CENTER&gt;
      &lt;FONT SIZE=3 FACE=ARIAL&gt;&lt;B&gt;PANASONIC&lt;/B&gt;&lt;/FONT&gt;
    &lt;/TD&gt;
    &lt;TD ALIGN=CENTER&gt;
      &lt;FONT SIZE=3 FACE=ARIAL&gt;&lt;B&gt;SPECTROL&lt;/B&gt;&lt;/FONT&gt;
    &lt;/TD&gt;
    &lt;TD ALIGN=CENTER&gt;
      &lt;FONT SIZE=3 FACE=ARIAL&gt;&lt;B&gt;MILSPEC&lt;/B&gt;&lt;/FONT&gt;
    &lt;/TD&gt;
  &lt;/TR&gt;
  &lt;TR&gt;
    &lt;TD BGCOLOR="#cccccc" ALIGN=CENTER&gt;&lt;FONT FACE=ARIAL SIZE=3&gt;
      3250L&lt;BR&gt;
      3250P&lt;BR&gt;
      3250W&lt;BR&gt;
      3250X&lt;BR&gt;
      3252P&lt;BR&gt;
      3252W&lt;BR&gt;
      3252X&lt;BR&gt;
      3260P&lt;BR&gt;
      3260W&lt;BR&gt;
      3260X&lt;BR&gt;
      3262P&lt;BR&gt;
      3262W&lt;BR&gt;
      3262X&lt;BR&gt;
      3266P&lt;BR&gt;
      3266W&lt;BR&gt;
      3266X&lt;BR&gt;
      3290H&lt;BR&gt;
      3290P&lt;BR&gt;
      3290W&lt;BR&gt;
      3292P&lt;BR&gt;
      3292W&lt;BR&gt;
      3292X&lt;BR&gt;
      3296P&lt;BR&gt;
      3296W&lt;BR&gt;
      3296X&lt;BR&gt;
      3296Y&lt;BR&gt;
      3296Z&lt;BR&gt;
      3299P&lt;BR&gt;
      3299W&lt;BR&gt;
      3299X&lt;BR&gt;
      3299Y&lt;BR&gt;
      3299Z&lt;BR&gt;&lt;/FONT&gt;
    &lt;/TD&gt;
    &lt;TD BGCOLOR="#cccccc" ALIGN=CENTER&gt;&lt;FONT FACE=ARIAL SIZE=3&gt;
      -&lt;BR&gt;
      66P&amp;nbsp;ALT&lt;BR&gt;
      66W&amp;nbsp;ALT&lt;BR&gt;
      66X&amp;nbsp;ALT&lt;BR&gt;
      66P&amp;nbsp;ALT&lt;BR&gt;
      66W&amp;nbsp;ALT&lt;BR&gt;
      66X&amp;nbsp;ALT&lt;BR&gt;
      -&lt;BR&gt;
      64W&amp;nbsp;ALT&lt;BR&gt;
      -&lt;BR&gt;
      64P&amp;nbsp;ALT&lt;BR&gt;
      64W&amp;nbsp;ALT&lt;BR&gt;
      64X&amp;nbsp;ALT&lt;BR&gt;
      64P&lt;BR&gt;
      64W&lt;BR&gt;
      64X&lt;BR&gt;
      66X&amp;nbsp;ALT&lt;BR&gt;
      66P&amp;nbsp;ALT&lt;BR&gt;
      66W&amp;nbsp;ALT&lt;BR&gt;
      66P&lt;BR&gt;
      66W&lt;BR&gt;
      66X&lt;BR&gt;
      67P&lt;BR&gt;
      67W&lt;BR&gt;
      67X&lt;BR&gt;
      67Y&lt;BR&gt;
      67Z&lt;BR&gt;
      68P&lt;BR&gt;
      68W&lt;BR&gt;
      68X&lt;BR&gt;
      67Y&amp;nbsp;ALT&lt;BR&gt;
      67Z&amp;nbsp;ALT&lt;BR&gt;&lt;/FONT&gt;
    &lt;/TD&gt;
    &lt;TD BGCOLOR="#cccccc" ALIGN=CENTER&gt;&lt;FONT FACE=ARIAL SIZE=3&gt;
      5050&lt;BR&gt;
      5091&lt;BR&gt;
      5080&lt;BR&gt;
      5087&lt;BR&gt;
      -&lt;BR&gt;
      -&lt;BR&gt;
      -&lt;BR&gt;
      -&lt;BR&gt;
      -&lt;BR&gt;
      -&lt;BR&gt;
      -&lt;BR&gt;
      T63YB&lt;BR&gt;
      T63XB&lt;BR&gt;
      -&lt;BR&gt;
      -&lt;BR&gt;
      -&lt;BR&gt;
      5887&lt;BR&gt;
      5891&lt;BR&gt;
      5880&lt;BR&gt;
      -&lt;BR&gt;
      -&lt;BR&gt;
      -&lt;BR&gt;
      T93Z&lt;BR&gt;
      T93YA&lt;BR&gt;
      T93XA&lt;BR&gt;
      T93YB&lt;BR&gt;
      T93XB&lt;BR&gt;
      -&lt;BR&gt;
      -&lt;BR&gt;
      -&lt;BR&gt;
      -&lt;BR&gt;
      -&lt;BR&gt;&lt;/FONT&gt;
    &lt;/TD&gt;
    &lt;TD BGCOLOR="#cccccc" ALIGN=CENTER&gt;&lt;FONT FACE=ARIAL SIZE=3&gt;
      -&lt;BR&gt;
      -&lt;BR&gt;
      -&lt;BR&gt;
      -&lt;BR&gt;
      -&lt;BR&gt;
      -&lt;BR&gt;
      -&lt;BR&gt;
      -&lt;BR&gt;
      -&lt;BR&gt;
      -&lt;BR&gt;
      8026EKP&lt;BR&gt;
      8026EKW&lt;BR&gt;
      8026EKM&lt;BR&gt;
      8026EKP&lt;BR&gt;
      8026EKB&lt;BR&gt;
      8026EKM&lt;BR&gt;
      1309X&lt;BR&gt;
      1309P&lt;BR&gt;
      1309W&lt;BR&gt;
      8024EKP&lt;BR&gt;
      8024EKW&lt;BR&gt;
      8024EKN&lt;BR&gt;
      RJ-9P/CT9P&lt;BR&gt;
      RJ-9W&lt;BR&gt;
      RJ-9X&lt;BR&gt;
      -&lt;BR&gt;
      -&lt;BR&gt;
      -&lt;BR&gt;
      -&lt;BR&gt;
      -&lt;BR&gt;
      -&lt;BR&gt;
      -&lt;BR&gt;&lt;/FONT&gt;
    &lt;/TD&gt;
    &lt;TD BGCOLOR="#cccccc" ALIGN=CENTER&gt;&lt;FONT FACE=ARIAL SIZE=3&gt;
      -&lt;BR&gt;
      -&lt;BR&gt;
      -&lt;BR&gt;
      -&lt;BR&gt;
      -&lt;BR&gt;
      -&lt;BR&gt;
      -&lt;BR&gt;
      -&lt;BR&gt;
      -&lt;BR&gt;
      -&lt;BR&gt;
      3103P&lt;BR&gt;
      3103Y&lt;BR&gt;
      3103Z&lt;BR&gt;
      3103P&lt;BR&gt;
      3103Y&lt;BR&gt;
      3103Z&lt;BR&gt;
      -&lt;BR&gt;
      -&lt;BR&gt;
      -&lt;BR&gt;
      -&lt;BR&gt;
      -&lt;BR&gt;
      -&lt;BR&gt;
      3105P/3106P&lt;BR&gt;
      3105W/3106W&lt;BR&gt;
      3105X/3106X&lt;BR&gt;
      3105Y/3106Y&lt;BR&gt;
      3105Z/3105Z&lt;BR&gt;
      3102P&lt;BR&gt;
      3102W&lt;BR&gt;
      3102X&lt;BR&gt;
      3102Y&lt;BR&gt;
      3102Z&lt;BR&gt;&lt;/FONT&gt;
    &lt;/TD&gt;
    &lt;TD BGCOLOR="#cccccc" ALIGN=CENTER&gt;&lt;FONT FACE=ARIAL SIZE=3&gt;
      -&lt;BR&gt;
      -&lt;BR&gt;
      -&lt;BR&gt;
      -&lt;BR&gt;
      -&lt;BR&gt;
      -&lt;BR&gt;
      -&lt;BR&gt;
      -&lt;BR&gt;
      -&lt;BR&gt;
      -&lt;BR&gt;
      -&lt;BR&gt;
      -&lt;BR&gt;
      -&lt;BR&gt;
      -&lt;BR&gt;
      -&lt;BR&gt;
      -&lt;BR&gt;
      -&lt;BR&gt;
      -&lt;BR&gt;
      -&lt;BR&gt;
      -&lt;BR&gt;
      -&lt;BR&gt;
      -&lt;BR&gt;
      EVMCBG&lt;BR&gt;
      EVMCCG&lt;BR&gt;
      -&lt;BR&gt;
      -&lt;BR&gt;
      -&lt;BR&gt;
      -&lt;BR&gt;
      -&lt;BR&gt;
      -&lt;BR&gt;
      -&lt;BR&gt;
      -&lt;BR&gt;&lt;/FONT&gt;
    &lt;/TD&gt;
    &lt;TD BGCOLOR="#cccccc" ALIGN=CENTER&gt;&lt;FONT FACE=ARIAL SIZE=3&gt;
      55-1-X&lt;BR&gt;
      55-4-X&lt;BR&gt;
      55-3-X&lt;BR&gt;
      55-2-X&lt;BR&gt;
      -&lt;BR&gt;
      -&lt;BR&gt;
      -&lt;BR&gt;
      -&lt;BR&gt;
      -&lt;BR&gt;
      -&lt;BR&gt;
      -&lt;BR&gt;
      -&lt;BR&gt;
      -&lt;BR&gt;
      -&lt;BR&gt;
      -&lt;BR&gt;
      -&lt;BR&gt;
      50-2-X&lt;BR&gt;
      50-4-X&lt;BR&gt;
      50-3-X&lt;BR&gt;
      -&lt;BR&gt;
      -&lt;BR&gt;
      -&lt;BR&gt;
      64P&lt;BR&gt;
      64W&lt;BR&gt;
      64X&lt;BR&gt;
      64Y&lt;BR&gt;
      64Z&lt;BR&gt;
      -&lt;BR&gt;
      -&lt;BR&gt;
      -&lt;BR&gt;
      -&lt;BR&gt;
      -&lt;BR&gt;&lt;/FONT&gt;
    &lt;/TD&gt;
    &lt;TD BGCOLOR="#cccccc" ALIGN=CENTER&gt;&lt;FONT FACE=ARIAL SIZE=3&gt;
      RT/RTR22&lt;BR&gt;
      RT/RTR22&lt;BR&gt;
      RT/RTR22&lt;BR&gt;
      RT/RTR22&lt;BR&gt;
      RJ/RJR22&lt;BR&gt;
      RJ/RJR22&lt;BR&gt;
      RJ/RJR22&lt;BR&gt;
      RT/RTR26&lt;BR&gt;
      RT/RTR26&lt;BR&gt;
      RT/RTR26&lt;BR&gt;
      RJ/RJR26&lt;BR&gt;
      RJ/RJR26&lt;BR&gt;
      RJ/RJR26&lt;BR&gt;
      RJ/RJR26&lt;BR&gt;
      RJ/RJR26&lt;BR&gt;
      RJ/RJR26&lt;BR&gt;
      RT/RTR24&lt;BR&gt;
      RT/RTR24&lt;BR&gt;
      RT/RTR24&lt;BR&gt;
      RJ/RJR24&lt;BR&gt;
      RJ/RJR24&lt;BR&gt;
      RJ/RJR24&lt;BR&gt;
      RJ/RJR24&lt;BR&gt;
      RJ/RJR24&lt;BR&gt;
      RJ/RJR24&lt;BR&gt;
      -&lt;BR&gt;
      -&lt;BR&gt;
      -&lt;BR&gt;
      -&lt;BR&gt;
      -&lt;BR&gt;
      -&lt;BR&gt;
      -&lt;BR&gt;&lt;/FONT&gt;
    &lt;/TD&gt;
  &lt;/TR&gt;
  &lt;TR&gt;
    &lt;TD COLSPAN=8&gt;&amp;nbsp;
    &lt;/TD&gt;
  &lt;/TR&gt;
  &lt;TR&gt;
    &lt;TD COLSPAN=8&gt;
      &lt;FONT SIZE=4 FACE=ARIAL&gt;&lt;B&gt;SINGLE TURN&lt;/B&gt;&lt;/FONT&gt;
    &lt;/TD&gt;
  &lt;/TR&gt;
  &lt;TR&gt;
    &lt;TD ALIGN=CENTER&gt;
      &lt;FONT SIZE=3 FACE=ARIAL&gt;&lt;B&gt;BOURN&lt;/B&gt;&lt;/FONT&gt;
    &lt;/TD&gt;
    &lt;TD ALIGN=CENTER&gt;
      &lt;FONT SIZE=3 FACE=ARIAL&gt;&lt;B&gt;BI&amp;nbsp;TECH&lt;/B&gt;&lt;/FONT&gt;
    &lt;/TD&gt;
    &lt;TD ALIGN=CENTER&gt;
      &lt;FONT SIZE=3 FACE=ARIAL&gt;&lt;B&gt;DALE-VISHAY&lt;/B&gt;&lt;/FONT&gt;
    &lt;/TD&gt;
    &lt;TD ALIGN=CENTER&gt;
      &lt;FONT SIZE=3 FACE=ARIAL&gt;&lt;B&gt;PHILIPS/MEPCO&lt;/B&gt;&lt;/FONT&gt;
    &lt;/TD&gt;
    &lt;TD ALIGN=CENTER&gt;
      &lt;FONT SIZE=3 FACE=ARIAL&gt;&lt;B&gt;MURATA&lt;/B&gt;&lt;/FONT&gt;
    &lt;/TD&gt;
    &lt;TD ALIGN=CENTER&gt;
      &lt;FONT SIZE=3 FACE=ARIAL&gt;&lt;B&gt;PANASONIC&lt;/B&gt;&lt;/FONT&gt;
    &lt;/TD&gt;
    &lt;TD ALIGN=CENTER&gt;
      &lt;FONT SIZE=3 FACE=ARIAL&gt;&lt;B&gt;SPECTROL&lt;/B&gt;&lt;/FONT&gt;
    &lt;/TD&gt;
    &lt;TD ALIGN=CENTER&gt;
      &lt;FONT SIZE=3 FACE=ARIAL&gt;&lt;B&gt;MILSPEC&lt;/B&gt;&lt;/FONT&gt;
    &lt;/TD&gt;
  &lt;/TR&gt;
  &lt;TR&gt;
    &lt;TD BGCOLOR="#cccccc" ALIGN=CENTER&gt;&lt;FONT FACE=ARIAL SIZE=3&gt;
      3323P&lt;BR&gt;
      3323S&lt;BR&gt;
      3323W&lt;BR&gt;
      3329H&lt;BR&gt;
      3329P&lt;BR&gt;
      3329W&lt;BR&gt;
      3339H&lt;BR&gt;
      3339P&lt;BR&gt;
      3339W&lt;BR&gt;
      3352E&lt;BR&gt;
      3352H&lt;BR&gt;
      3352K&lt;BR&gt;
      3352P&lt;BR&gt;
      3352T&lt;BR&gt;
      3352V&lt;BR&gt;
      3352W&lt;BR&gt;
      3362H&lt;BR&gt;
      3362M&lt;BR&gt;
      3362P&lt;BR&gt;
      3362R&lt;BR&gt;
      3362S&lt;BR&gt;
      3362U&lt;BR&gt;
      3362W&lt;BR&gt;
      3362X&lt;BR&gt;
      3386B&lt;BR&gt;
      3386C&lt;BR&gt;
      3386F&lt;BR&gt;
      3386H&lt;BR&gt;
      3386K&lt;BR&gt;
      3386M&lt;BR&gt;
      3386P&lt;BR&gt;
      3386S&lt;BR&gt;
      3386W&lt;BR&gt;
      3386X&lt;BR&gt;&lt;/FONT&gt;
    &lt;/TD&gt;
    &lt;TD BGCOLOR="#cccccc" ALIGN=CENTER&gt;&lt;FONT FACE=ARIAL SIZE=3&gt;
      25P&lt;BR&gt;
      25S&lt;BR&gt;
      25RX&lt;BR&gt;
      82P&lt;BR&gt;
      82M&lt;BR&gt;
      82PA&lt;BR&gt;
      -&lt;BR&gt;
      -&lt;BR&gt;
      -&lt;BR&gt;
      91E&lt;BR&gt;
      91X&lt;BR&gt;
      91T&lt;BR&gt;
      91B&lt;BR&gt;
      91A&lt;BR&gt;
      91V&lt;BR&gt;
      91W&lt;BR&gt;
      25W&lt;BR&gt;
      25V&lt;BR&gt;
      25P&lt;BR&gt;
      -&lt;BR&gt;
      25S&lt;BR&gt;
      25U&lt;BR&gt;
      25RX&lt;BR&gt;
      25X&lt;BR&gt;
      72XW&lt;BR&gt;
      72XL&lt;BR&gt;
      72PM&lt;BR&gt;
      72RX&lt;BR&gt;
      -&lt;BR&gt;
      72PX&lt;BR&gt;
      72P&lt;BR&gt;
      72RXW&lt;BR&gt;
      72RXL&lt;BR&gt;
      72X&lt;BR&gt;&lt;/FONT&gt;
    &lt;/TD&gt;
    &lt;TD BGCOLOR="#cccccc" ALIGN=CENTER&gt;&lt;FONT FACE=ARIAL SIZE=3&gt;
      -&lt;BR&gt;
      -&lt;BR&gt;
      -&lt;BR&gt;
      T7YB&lt;BR&gt;
      T7YA&lt;BR&gt;
      -&lt;BR&gt;
      -&lt;BR&gt;
      -&lt;BR&gt;
      -&lt;BR&gt;
      -&lt;BR&gt;
      -&lt;BR&gt;
      -&lt;BR&gt;
      -&lt;BR&gt;
      -&lt;BR&gt;
      -&lt;BR&gt;
      -&lt;BR&gt;
      -&lt;BR&gt;
      TXD&lt;BR&gt;
      TYA&lt;BR&gt;
      TYP&lt;BR&gt;
      -&lt;BR&gt;
      TYD&lt;BR&gt;
      TX&lt;BR&gt;
      -&lt;BR&gt;
      150SX&lt;BR&gt;
      100SX&lt;BR&gt;
      102T&lt;BR&gt;
      101S&lt;BR&gt;
      190T&lt;BR&gt;
      150TX&lt;BR&gt;
      101&lt;BR&gt;
      -&lt;BR&gt;
      -&lt;BR&gt;
      101SX&lt;BR&gt;&lt;/FONT&gt;
    &lt;/TD&gt;
    &lt;TD BGCOLOR="#cccccc" ALIGN=CENTER&gt;&lt;FONT FACE=ARIAL SIZE=3&gt;
      ET6P&lt;BR&gt;
      ET6S&lt;BR&gt;
      ET6X&lt;BR&gt;
      RJ-6W/8014EMW&lt;BR&gt;
      RJ-6P/8014EMP&lt;BR&gt;
      RJ-6X/8014EMX&lt;BR&gt;
      TM7W&lt;BR&gt;
      TM7P&lt;BR&gt;
      TM7X&lt;BR&gt;
      -&lt;BR&gt;
      8017SMS&lt;BR&gt;
      -&lt;BR&gt;
      8017SMB&lt;BR&gt;
      8017SMA&lt;BR&gt;
      -&lt;BR&gt;
      -&lt;BR&gt;
      CT-6W&lt;BR&gt;
      CT-6H&lt;BR&gt;
      CT-6P&lt;BR&gt;
      CT-6R&lt;BR&gt;
      -&lt;BR&gt;
      CT-6V&lt;BR&gt;
      CT-6X&lt;BR&gt;
      -&lt;BR&gt;
      -&lt;BR&gt;
      8038EKV&lt;BR&gt;
      -&lt;BR&gt;
      8038EKX&lt;BR&gt;
      -&lt;BR&gt;
      -&lt;BR&gt;
      8038EKP&lt;BR&gt;
      8038EKZ&lt;BR&gt;
      8038EKW&lt;BR&gt;
      -&lt;BR&gt;&lt;/FONT&gt;
    &lt;/TD&gt;
    &lt;TD BGCOLOR="#cccccc" ALIGN=CENTER&gt;&lt;FONT FACE=ARIAL SIZE=3&gt;
      -&lt;BR&gt;
      -&lt;BR&gt;
      -&lt;BR&gt;
      3321H&lt;BR&gt;
      3321P&lt;BR&gt;
      3321N&lt;BR&gt;
      1102H&lt;BR&gt;
      1102P&lt;BR&gt;
      1102T&lt;BR&gt;
      RVA0911V304A&lt;BR&gt;
      -&lt;BR&gt;
      RVA0911H413A&lt;BR&gt;
      RVG0707V100A&lt;BR&gt;
      RVA0607V(H)306A&lt;BR&gt;
      RVA1214H213A&lt;BR&gt;
      -&lt;BR&gt;
      -&lt;BR&gt;
      -&lt;BR&gt;
      -&lt;BR&gt;
      -&lt;BR&gt;
      -&lt;BR&gt;
      -&lt;BR&gt;
      -&lt;BR&gt;
      -&lt;BR&gt;
      3104B&lt;BR&gt;
      3104C&lt;BR&gt;
      3104F&lt;BR&gt;
      3104H&lt;BR&gt;
      -&lt;BR&gt;
      3104M&lt;BR&gt;
      3104P&lt;BR&gt;
      3104S&lt;BR&gt;
      3104W&lt;BR&gt;
      3104X&lt;BR&gt;&lt;/FONT&gt;
    &lt;/TD&gt;
    &lt;TD BGCOLOR="#cccccc" ALIGN=CENTER&gt;&lt;FONT FACE=ARIAL SIZE=3&gt;
      EVMQ0G&lt;BR&gt;
      EVMQIG&lt;BR&gt;
      EVMQ3G&lt;BR&gt;
      EVMS0G&lt;BR&gt;
      EVMQ0G&lt;BR&gt;
      EVMG0G&lt;BR&gt;
      -&lt;BR&gt;
      -&lt;BR&gt;
      -&lt;BR&gt;
      EVMK4GA00B&lt;BR&gt;
      EVM30GA00B&lt;BR&gt;
      EVMK0GA00B&lt;BR&gt;
      EVM38GA00B&lt;BR&gt;
      EVMB6&lt;BR&gt;
      EVLQ0&lt;BR&gt;
      -&lt;BR&gt;
      EVMMSG&lt;BR&gt;
      EVMMBG&lt;BR&gt;
      EVMMAG&lt;BR&gt;
      -&lt;BR&gt;
      -&lt;BR&gt;
      EVMMCS&lt;BR&gt;
      -&lt;BR&gt;
      -&lt;BR&gt;
      -&lt;BR&gt;
      -&lt;BR&gt;
      -&lt;BR&gt;
      EVMM1&lt;BR&gt;
      -&lt;BR&gt;
      -&lt;BR&gt;
      EVMM0&lt;BR&gt;
      -&lt;BR&gt;
      -&lt;BR&gt;
      EVMM3&lt;BR&gt;&lt;/FONT&gt;
    &lt;/TD&gt;
    &lt;TD BGCOLOR="#cccccc" ALIGN=CENTER&gt;&lt;FONT FACE=ARIAL SIZE=3&gt;
      -&lt;BR&gt;
      -&lt;BR&gt;
      -&lt;BR&gt;
      62-3-1&lt;BR&gt;
      62-1-2&lt;BR&gt;
      -&lt;BR&gt;
      -&lt;BR&gt;
      -&lt;BR&gt;
      -&lt;BR&gt;
      -&lt;BR&gt;
      -&lt;BR&gt;
      -&lt;BR&gt;
      -&lt;BR&gt;
      -&lt;BR&gt;
      -&lt;BR&gt;
      -&lt;BR&gt;
      67R&lt;BR&gt;
      -&lt;BR&gt;
      67P&lt;BR&gt;
      -&lt;BR&gt;
      -&lt;BR&gt;
      -&lt;BR&gt;
      -&lt;BR&gt;
      67X&lt;BR&gt;
      63V&lt;BR&gt;
      63S&lt;BR&gt;
      63M&lt;BR&gt;
      -&lt;BR&gt;
      -&lt;BR&gt;
      63H&lt;BR&gt;
      63P&lt;BR&gt;
      -&lt;BR&gt;
      -&lt;BR&gt;
      63X&lt;BR&gt;&lt;/FONT&gt;
    &lt;/TD&gt;
    &lt;TD BGCOLOR="#cccccc" ALIGN=CENTER&gt;&lt;FONT FACE=ARIAL SIZE=3&gt;
      -&lt;BR&gt;
      -&lt;BR&gt;
      -&lt;BR&gt;
      RJ/RJR50&lt;BR&gt;
      RJ/RJR50&lt;BR&gt;
      RJ/RJR50&lt;BR&gt;
      -&lt;BR&gt;
      -&lt;BR&gt;
      -&lt;BR&gt;
      -&lt;BR&gt;
      -&lt;BR&gt;
      -&lt;BR&gt;
      -&lt;BR&gt;
      -&lt;BR&gt;
      -&lt;BR&gt;
      -&lt;BR&gt;
      -&lt;BR&gt;
      -&lt;BR&gt;
      -&lt;BR&gt;
      -&lt;BR&gt;
      -&lt;BR&gt;
      -&lt;BR&gt;
      -&lt;BR&gt;
      -&lt;BR&gt;
      -&lt;BR&gt;
      -&lt;BR&gt;
      -&lt;BR&gt;
      -&lt;BR&gt;
      -&lt;BR&gt;
      -&lt;BR&gt;
      -&lt;BR&gt;
      -&lt;BR&gt;
      -&lt;BR&gt;
      -&lt;BR&gt;&lt;/FONT&gt;
    &lt;/TD&gt;
  &lt;/TR&gt;
&lt;/TABLE&gt;
&lt;P&gt;&amp;nbsp;&lt;P&gt;
&lt;TABLE BORDER=0 CELLSPACING=1 CELLPADDING=3&gt;
  &lt;TR&gt;
    &lt;TD COLSPAN=7&gt;
      &lt;FONT color="#0000FF" SIZE=4 FACE=ARIAL&gt;&lt;B&gt;SMD TRIM-POT CROSS REFERENCE&lt;/B&gt;&lt;/FONT&gt;
      &lt;P&gt;
      &lt;FONT SIZE=4 FACE=ARIAL&gt;&lt;B&gt;MULTI-TURN&lt;/B&gt;&lt;/FONT&gt;
    &lt;/TD&gt;
  &lt;/TR&gt;
  &lt;TR&gt;
    &lt;TD&gt;
      &lt;FONT SIZE=3 FACE=ARIAL&gt;&lt;B&gt;BOURNS&lt;/B&gt;&lt;/FONT&gt;
    &lt;/TD&gt;
    &lt;TD&gt;
      &lt;FONT SIZE=3 FACE=ARIAL&gt;&lt;B&gt;BI&amp;nbsp;TECH&lt;/B&gt;&lt;/FONT&gt;
    &lt;/TD&gt;
    &lt;TD&gt;
      &lt;FONT SIZE=3 FACE=ARIAL&gt;&lt;B&gt;DALE-VISHAY&lt;/B&gt;&lt;/FONT&gt;
    &lt;/TD&gt;
    &lt;TD&gt;
      &lt;FONT SIZE=3 FACE=ARIAL&gt;&lt;B&gt;PHILIPS/MEPCO&lt;/B&gt;&lt;/FONT&gt;
    &lt;/TD&gt;
    &lt;TD&gt;
      &lt;FONT SIZE=3 FACE=ARIAL&gt;&lt;B&gt;PANASONIC&lt;/B&gt;&lt;/FONT&gt;
    &lt;/TD&gt;
    &lt;TD&gt;
      &lt;FONT SIZE=3 FACE=ARIAL&gt;&lt;B&gt;TOCOS&lt;/B&gt;&lt;/FONT&gt;
    &lt;/TD&gt;
    &lt;TD&gt;
      &lt;FONT SIZE=3 FACE=ARIAL&gt;&lt;B&gt;AUX/KYOCERA&lt;/B&gt;&lt;/FONT&gt;
    &lt;/TD&gt;
  &lt;/TR&gt;
  &lt;TR&gt;
    &lt;TD BGCOLOR="#cccccc" ALIGN=CENTER&gt;&lt;FONT FACE=ARIAL SIZE=3&gt;
      3224G&lt;BR&gt;
      3224J&lt;BR&gt;
      3224W&lt;BR&gt;
      3269P&lt;BR&gt;
      3269W&lt;BR&gt;
      3269X&lt;BR&gt;&lt;/FONT&gt;
    &lt;/TD&gt;
    &lt;TD BGCOLOR="#cccccc" ALIGN=CENTER&gt;&lt;FONT FACE=ARIAL SIZE=3&gt;
      44G&lt;BR&gt;
      44J&lt;BR&gt;
      44W&lt;BR&gt;
      84P&lt;BR&gt;
      84W&lt;BR&gt;
      84X&lt;BR&gt;&lt;/FONT&gt;
    &lt;/TD&gt;
    &lt;TD BGCOLOR="#cccccc" ALIGN=CENTER&gt;&lt;FONT FACE=ARIAL SIZE=3&gt;
      -&lt;BR&gt;
      -&lt;BR&gt;
      -&lt;BR&gt;
      ST63Z&lt;BR&gt;
      ST63Y&lt;BR&gt;
      -&lt;BR&gt;&lt;/FONT&gt;
    &lt;/TD&gt;
    &lt;TD BGCOLOR="#cccccc" ALIGN=CENTER&gt;&lt;FONT FACE=ARIAL SIZE=3&gt;
      -&lt;BR&gt;
      -&lt;BR&gt;
      -&lt;BR&gt;
      ST5P&lt;BR&gt;
      ST5W&lt;BR&gt;
      ST5X&lt;BR&gt;&lt;/FONT&gt;
    &lt;/TD&gt;
    &lt;TD BGCOLOR="#cccccc" ALIGN=CENTER&gt;&lt;FONT FACE=ARIAL SIZE=3&gt;
      -&lt;BR&gt;
      -&lt;BR&gt;
      -&lt;BR&gt;
      -&lt;BR&gt;
      -&lt;BR&gt;
      -&lt;BR&gt;&lt;/FONT&gt;
    &lt;/TD&gt;
    &lt;TD BGCOLOR="#cccccc" ALIGN=CENTER&gt;&lt;FONT FACE=ARIAL SIZE=3&gt;
      -&lt;BR&gt;
      -&lt;BR&gt;
      -&lt;BR&gt;
      -&lt;BR&gt;
      -&lt;BR&gt;
      -&lt;BR&gt;&lt;/FONT&gt;
    &lt;/TD&gt;
    &lt;TD BGCOLOR="#cccccc" ALIGN=CENTER&gt;&lt;FONT FACE=ARIAL SIZE=3&gt;
      -&lt;BR&gt;
      -&lt;BR&gt;
      -&lt;BR&gt;
      -&lt;BR&gt;
      -&lt;BR&gt;
      -&lt;BR&gt;&lt;/FONT&gt;
    &lt;/TD&gt;
  &lt;/TR&gt;
  &lt;TR&gt;
    &lt;TD COLSPAN=7&gt;&amp;nbsp;
    &lt;/TD&gt;
  &lt;/TR&gt;
  &lt;TR&gt;
    &lt;TD COLSPAN=7&gt;
      &lt;FONT SIZE=4 FACE=ARIAL&gt;&lt;B&gt;SINGLE TURN&lt;/B&gt;&lt;/FONT&gt;
    &lt;/TD&gt;
  &lt;/TR&gt;
  &lt;TR&gt;
    &lt;TD&gt;
      &lt;FONT SIZE=3 FACE=ARIAL&gt;&lt;B&gt;BOURNS&lt;/B&gt;&lt;/FONT&gt;
    &lt;/TD&gt;
    &lt;TD&gt;
      &lt;FONT SIZE=3 FACE=ARIAL&gt;&lt;B&gt;BI&amp;nbsp;TECH&lt;/B&gt;&lt;/FONT&gt;
    &lt;/TD&gt;
    &lt;TD&gt;
      &lt;FONT SIZE=3 FACE=ARIAL&gt;&lt;B&gt;DALE-VISHAY&lt;/B&gt;&lt;/FONT&gt;
    &lt;/TD&gt;
    &lt;TD&gt;
      &lt;FONT SIZE=3 FACE=ARIAL&gt;&lt;B&gt;PHILIPS/MEPCO&lt;/B&gt;&lt;/FONT&gt;
    &lt;/TD&gt;
    &lt;TD&gt;
      &lt;FONT SIZE=3 FACE=ARIAL&gt;&lt;B&gt;PANASONIC&lt;/B&gt;&lt;/FONT&gt;
    &lt;/TD&gt;
    &lt;TD&gt;
      &lt;FONT SIZE=3 FACE=ARIAL&gt;&lt;B&gt;TOCOS&lt;/B&gt;&lt;/FONT&gt;
    &lt;/TD&gt;
    &lt;TD&gt;
      &lt;FONT SIZE=3 FACE=ARIAL&gt;&lt;B&gt;AUX/KYOCERA&lt;/B&gt;&lt;/FONT&gt;
    &lt;/TD&gt;
  &lt;/TR&gt;
  &lt;TR&gt;
    &lt;TD BGCOLOR="#cccccc" ALIGN=CENTER&gt;&lt;FONT FACE=ARIAL SIZE=3&gt;
      3314G&lt;BR&gt;
      3314J&lt;BR&gt;
      3364A/B&lt;BR&gt;
      3364C/D&lt;BR&gt;
      3364W/X&lt;BR&gt;
      3313G&lt;BR&gt;
      3313J&lt;BR&gt;&lt;/FONT&gt;
    &lt;/TD&gt;
    &lt;TD BGCOLOR="#cccccc" ALIGN=CENTER&gt;&lt;FONT FACE=ARIAL SIZE=3&gt;
      23B&lt;BR&gt;
      23A&lt;BR&gt;
      21X&lt;BR&gt;
      21W&lt;BR&gt;
      -&lt;BR&gt;
      22B&lt;BR&gt;
      22A&lt;BR&gt;&lt;/FONT&gt;
    &lt;/TD&gt;
    &lt;TD BGCOLOR="#cccccc" ALIGN=CENTER&gt;&lt;FONT FACE=ARIAL SIZE=3&gt;
      ST5YL/ST53YL&lt;BR&gt;
      ST5YJ/5T53YJ&lt;BR&gt;
      ST-23A&lt;BR&gt;
      ST-22B&lt;BR&gt;
      ST-22&lt;BR&gt;
      -&lt;BR&gt;
      -&lt;BR&gt;&lt;/FONT&gt;
    &lt;/TD&gt;
    &lt;TD BGCOLOR="#cccccc" ALIGN=CENTER&gt;&lt;FONT FACE=ARIAL SIZE=3&gt;
      ST-4B&lt;BR&gt;
      ST-4A&lt;BR&gt;
      -&lt;BR&gt;
      -&lt;BR&gt;
      -&lt;BR&gt;
      ST-3B&lt;BR&gt;
      ST-3A&lt;BR&gt;&lt;/FONT&gt;
    &lt;/TD&gt;
    &lt;TD BGCOLOR="#cccccc" ALIGN=CENTER&gt;&lt;FONT FACE=ARIAL SIZE=3&gt;
      -&lt;BR&gt;
      EVM-6YS&lt;BR&gt;
      EVM-1E&lt;BR&gt;
      EVM-1G&lt;BR&gt;
      EVM-1D&lt;BR&gt;
      -&lt;BR&gt;
      -&lt;BR&gt;&lt;/FONT&gt;
    &lt;/TD&gt;
    &lt;TD BGCOLOR="#cccccc" ALIGN=CENTER&gt;&lt;FONT FACE=ARIAL SIZE=3&gt;
      G4B&lt;BR&gt;
      G4A&lt;BR&gt;
      TR04-3S1&lt;BR&gt;
      TRG04-2S1&lt;BR&gt;
      -&lt;BR&gt;
      -&lt;BR&gt;
      -&lt;BR&gt;&lt;/FONT&gt;
    &lt;/TD&gt;
    &lt;TD BGCOLOR="#cccccc" ALIGN=CENTER&gt;&lt;FONT FACE=ARIAL SIZE=3&gt;
      -&lt;BR&gt;
      -&lt;BR&gt;
      DVR-43A&lt;BR&gt;
      CVR-42C&lt;BR&gt;
      CVR-42A/C&lt;BR&gt;
      -&lt;BR&gt;
      -&lt;BR&gt;&lt;/FONT&gt;
    &lt;/TD&gt;
  &lt;/TR&gt;
&lt;/TABLE&gt;
&lt;P&gt;
&lt;FONT SIZE=4 FACE=ARIAL&gt;&lt;B&gt;ALT =&amp;nbsp;ALTERNATE&lt;/B&gt;&lt;/FONT&gt;
&lt;P&gt;

&amp;nbsp;
&lt;P&gt;
&lt;/td&gt;
&lt;/tr&gt;
&lt;/table&gt;</description>
<packages>
<package name="P0817V" urn="urn:adsk.eagle:footprint:23088/1" library_version="10">
<description>&lt;b&gt;RESISTOR&lt;/b&gt;&lt;p&gt;
type 0817, grid 6.35 mm</description>
<wire x1="-3.81" y1="0" x2="-5.08" y2="0" width="0.8128" layer="51"/>
<wire x1="1.27" y1="0" x2="0" y2="0" width="0.8128" layer="51"/>
<circle x="-5.08" y="0" radius="3.81" width="0.1524" layer="21"/>
<circle x="-5.08" y="0" radius="1.27" width="0.1524" layer="51"/>
<pad name="1" x="-5.08" y="0" drill="1.016" shape="octagon"/>
<pad name="2" x="1.27" y="0" drill="1.016" shape="octagon"/>
<text x="-1.016" y="1.27" size="1.27" layer="25" ratio="10">&gt;NAME</text>
<text x="-1.016" y="-2.54" size="1.27" layer="27" ratio="10">&gt;VALUE</text>
<text x="-6.858" y="2.032" size="1.016" layer="21" ratio="12">0817</text>
<rectangle x1="-3.81" y1="-0.4064" x2="0" y2="0.4064" layer="21"/>
</package>
</packages>
<packages3d>
<package3d name="P0817V" urn="urn:adsk.eagle:package:23608/1" type="box" library_version="10">
<description>RESISTOR
type 0817, grid 6.35 mm</description>
<packageinstances>
<packageinstance name="P0817V"/>
</packageinstances>
</package3d>
</packages3d>
</library>
<library name="transistor" urn="urn:adsk.eagle:library:402">
<description>&lt;b&gt;Transistors&lt;/b&gt;&lt;p&gt;
&lt;author&gt;Created by librarian@cadsoft.de&lt;/author&gt;</description>
<packages>
<package name="TO92" urn="urn:adsk.eagle:footprint:28459/1" library_version="5">
<description>&lt;b&gt;TO 92&lt;/b&gt;</description>
<wire x1="-2.0946" y1="-1.651" x2="-2.6549" y2="-0.254" width="0.127" layer="21" curve="-32.781"/>
<wire x1="-2.6549" y1="-0.254" x2="-0.7863" y2="2.5485" width="0.127" layer="21" curve="-78.3185"/>
<wire x1="0.7863" y1="2.5484" x2="2.0945" y2="-1.651" width="0.127" layer="21" curve="-111.1"/>
<wire x1="-2.0945" y1="-1.651" x2="2.0945" y2="-1.651" width="0.127" layer="21"/>
<wire x1="-2.2537" y1="-0.254" x2="-0.2863" y2="-0.254" width="0.127" layer="51"/>
<wire x1="-2.6549" y1="-0.254" x2="-2.2537" y2="-0.254" width="0.127" layer="21"/>
<wire x1="-0.2863" y1="-0.254" x2="0.2863" y2="-0.254" width="0.127" layer="21"/>
<wire x1="2.2537" y1="-0.254" x2="2.6549" y2="-0.254" width="0.127" layer="21"/>
<wire x1="0.2863" y1="-0.254" x2="2.2537" y2="-0.254" width="0.127" layer="51"/>
<wire x1="-0.7863" y1="2.5485" x2="0.7863" y2="2.5485" width="0.127" layer="51" curve="-34.2936"/>
<pad name="1" x="1.27" y="0" drill="0.8128" shape="octagon"/>
<pad name="2" x="0" y="1.905" drill="0.8128" shape="octagon"/>
<pad name="3" x="-1.27" y="0" drill="0.8128" shape="octagon"/>
<text x="3.175" y="0.635" size="1.27" layer="25" ratio="10">&gt;NAME</text>
<text x="3.175" y="-1.27" size="1.27" layer="27" ratio="10">&gt;VALUE</text>
<text x="-0.635" y="0.635" size="1.27" layer="51" ratio="10">2</text>
<text x="-2.159" y="0" size="1.27" layer="51" ratio="10">3</text>
<text x="1.143" y="0" size="1.27" layer="51" ratio="10">1</text>
</package>
</packages>
<packages3d>
<package3d name="TO92" urn="urn:adsk.eagle:package:28523/2" type="model" library_version="5">
<description>TO 92</description>
<packageinstances>
<packageinstance name="TO92"/>
</packageinstances>
</package3d>
</packages3d>
</library>
<library name="buzzer" urn="urn:adsk.eagle:library:113">
<description>&lt;b&gt;Speakers and Buzzers&lt;/b&gt;&lt;p&gt;
&lt;ul&gt;Distributors:
&lt;li&gt;Buerklin
&lt;li&gt;Spoerle
&lt;li&gt;Schukat
&lt;/ul&gt;
&lt;author&gt;Created by librarian@cadsoft.de&lt;/author&gt;</description>
<packages>
<package name="F/CM12P" urn="urn:adsk.eagle:footprint:5223/1" library_version="1">
<description>&lt;b&gt;BUZZER&lt;/b&gt;</description>
<wire x1="3.175" y1="3.048" x2="4.445" y2="3.048" width="0.254" layer="21"/>
<wire x1="3.81" y1="3.683" x2="3.81" y2="2.413" width="0.254" layer="21"/>
<circle x="0" y="0" radius="6.985" width="0.1524" layer="21"/>
<circle x="0" y="0" radius="1.27" width="0.1524" layer="21"/>
<circle x="3.81" y="3.048" radius="1.27" width="0.1524" layer="21"/>
<pad name="-" x="-3.81" y="0" drill="1.016" diameter="2.54" shape="octagon"/>
<pad name="+" x="3.81" y="0" drill="1.016" diameter="2.54" shape="octagon"/>
<text x="2.54" y="6.985" size="1.27" layer="25" ratio="10">&gt;NAME</text>
<text x="-4.445" y="-3.81" size="1.27" layer="27" ratio="10">&gt;VALUE</text>
</package>
</packages>
<packages3d>
<package3d name="F/CM12P" urn="urn:adsk.eagle:package:5265/1" type="box" library_version="1">
<description>BUZZER</description>
<packageinstances>
<packageinstance name="F/CM12P"/>
</packageinstances>
</package3d>
</packages3d>
</library>
</libraries>
<attributes>
</attributes>
<variantdefs>
</variantdefs>
<classes>
<class number="0" name="default" width="0" drill="0">
</class>
</classes>
<designrules name="default">
<description language="de">&lt;b&gt;EAGLE Design Rules&lt;/b&gt;
&lt;p&gt;
Die Standard-Design-Rules sind so gewählt, dass sie für 
die meisten Anwendungen passen. Sollte ihre Platine 
besondere Anforderungen haben, treffen Sie die erforderlichen
Einstellungen hier und speichern die Design Rules unter 
einem neuen Namen ab.</description>
<description language="en">&lt;b&gt;EAGLE Design Rules&lt;/b&gt;
&lt;p&gt;
The default Design Rules have been set to cover
a wide range of applications. Your particular design
may have different requirements, so please make the
necessary adjustments and save your customized
design rules under a new name.</description>
<param name="layerSetup" value="(1*16)"/>
<param name="mtCopper" value="0.035mm 0.035mm 0.035mm 0.035mm 0.035mm 0.035mm 0.035mm 0.035mm 0.035mm 0.035mm 0.035mm 0.035mm 0.035mm 0.035mm 0.035mm 0.035mm"/>
<param name="mtIsolate" value="1.5mm 0.15mm 0.2mm 0.15mm 0.2mm 0.15mm 0.2mm 0.15mm 0.2mm 0.15mm 0.2mm 0.15mm 0.2mm 0.15mm 0.2mm"/>
<param name="mdWireWire" value="6mil"/>
<param name="mdWirePad" value="6mil"/>
<param name="mdWireVia" value="6mil"/>
<param name="mdPadPad" value="6mil"/>
<param name="mdPadVia" value="6mil"/>
<param name="mdViaVia" value="6mil"/>
<param name="mdSmdPad" value="6mil"/>
<param name="mdSmdVia" value="6mil"/>
<param name="mdSmdSmd" value="6mil"/>
<param name="mdViaViaSameLayer" value="6mil"/>
<param name="mnLayersViaInSmd" value="2"/>
<param name="mdCopperDimension" value="40mil"/>
<param name="mdDrill" value="6mil"/>
<param name="mdSmdStop" value="0mil"/>
<param name="msWidth" value="6mil"/>
<param name="msDrill" value="0.35mm"/>
<param name="msMicroVia" value="9.99mm"/>
<param name="msBlindViaRatio" value="0.5"/>
<param name="rvPadTop" value="0.25"/>
<param name="rvPadInner" value="0.25"/>
<param name="rvPadBottom" value="0.25"/>
<param name="rvViaOuter" value="0.25"/>
<param name="rvViaInner" value="0.25"/>
<param name="rvMicroViaOuter" value="0.25"/>
<param name="rvMicroViaInner" value="0.25"/>
<param name="rlMinPadTop" value="10mil"/>
<param name="rlMaxPadTop" value="20mil"/>
<param name="rlMinPadInner" value="10mil"/>
<param name="rlMaxPadInner" value="20mil"/>
<param name="rlMinPadBottom" value="10mil"/>
<param name="rlMaxPadBottom" value="20mil"/>
<param name="rlMinViaOuter" value="8mil"/>
<param name="rlMaxViaOuter" value="20mil"/>
<param name="rlMinViaInner" value="8mil"/>
<param name="rlMaxViaInner" value="20mil"/>
<param name="rlMinMicroViaOuter" value="4mil"/>
<param name="rlMaxMicroViaOuter" value="20mil"/>
<param name="rlMinMicroViaInner" value="4mil"/>
<param name="rlMaxMicroViaInner" value="20mil"/>
<param name="psTop" value="-1"/>
<param name="psBottom" value="-1"/>
<param name="psFirst" value="-1"/>
<param name="psElongationLong" value="100"/>
<param name="psElongationOffset" value="100"/>
<param name="mvStopFrame" value="1"/>
<param name="mvCreamFrame" value="0"/>
<param name="mlMinStopFrame" value="4mil"/>
<param name="mlMaxStopFrame" value="4mil"/>
<param name="mlMinCreamFrame" value="0mil"/>
<param name="mlMaxCreamFrame" value="0mil"/>
<param name="mlViaStopLimit" value="0mil"/>
<param name="srRoundness" value="0"/>
<param name="srMinRoundness" value="0mil"/>
<param name="srMaxRoundness" value="0mil"/>
<param name="slThermalIsolate" value="10mil"/>
<param name="slThermalsForVias" value="0"/>
<param name="dpMaxLengthDifference" value="10mm"/>
<param name="dpGapFactor" value="2.5"/>
<param name="checkAngle" value="0"/>
<param name="checkFont" value="1"/>
<param name="checkRestrict" value="1"/>
<param name="checkStop" value="0"/>
<param name="checkValues" value="0"/>
<param name="checkNames" value="1"/>
<param name="checkWireStubs" value="1"/>
<param name="checkPolygonWidth" value="0"/>
<param name="useDiameter" value="13"/>
<param name="maxErrors" value="50"/>
</designrules>
<autorouter>
<pass name="Default">
<param name="RoutingGrid" value="50mil"/>
<param name="AutoGrid" value="1"/>
<param name="Efforts" value="0"/>
<param name="TopRouterVariant" value="1"/>
<param name="tpViaShape" value="round"/>
<param name="PrefDir.1" value="a"/>
<param name="PrefDir.2" value="0"/>
<param name="PrefDir.3" value="0"/>
<param name="PrefDir.4" value="0"/>
<param name="PrefDir.5" value="0"/>
<param name="PrefDir.6" value="0"/>
<param name="PrefDir.7" value="0"/>
<param name="PrefDir.8" value="0"/>
<param name="PrefDir.9" value="0"/>
<param name="PrefDir.10" value="0"/>
<param name="PrefDir.11" value="0"/>
<param name="PrefDir.12" value="0"/>
<param name="PrefDir.13" value="0"/>
<param name="PrefDir.14" value="0"/>
<param name="PrefDir.15" value="0"/>
<param name="PrefDir.16" value="a"/>
<param name="cfVia" value="8"/>
<param name="cfNonPref" value="5"/>
<param name="cfChangeDir" value="2"/>
<param name="cfOrthStep" value="2"/>
<param name="cfDiagStep" value="3"/>
<param name="cfExtdStep" value="0"/>
<param name="cfBonusStep" value="1"/>
<param name="cfMalusStep" value="1"/>
<param name="cfPadImpact" value="4"/>
<param name="cfSmdImpact" value="4"/>
<param name="cfBusImpact" value="0"/>
<param name="cfHugging" value="3"/>
<param name="cfAvoid" value="4"/>
<param name="cfPolygon" value="10"/>
<param name="cfBase.1" value="0"/>
<param name="cfBase.2" value="1"/>
<param name="cfBase.3" value="1"/>
<param name="cfBase.4" value="1"/>
<param name="cfBase.5" value="1"/>
<param name="cfBase.6" value="1"/>
<param name="cfBase.7" value="1"/>
<param name="cfBase.8" value="1"/>
<param name="cfBase.9" value="1"/>
<param name="cfBase.10" value="1"/>
<param name="cfBase.11" value="1"/>
<param name="cfBase.12" value="1"/>
<param name="cfBase.13" value="1"/>
<param name="cfBase.14" value="1"/>
<param name="cfBase.15" value="1"/>
<param name="cfBase.16" value="0"/>
<param name="mnVias" value="20"/>
<param name="mnSegments" value="9999"/>
<param name="mnExtdSteps" value="9999"/>
<param name="mnRipupLevel" value="10"/>
<param name="mnRipupSteps" value="100"/>
<param name="mnRipupTotal" value="100"/>
</pass>
<pass name="Follow-me" refer="Default" active="yes">
</pass>
<pass name="Busses" refer="Default" active="yes">
<param name="cfNonPref" value="4"/>
<param name="cfBusImpact" value="4"/>
<param name="cfHugging" value="0"/>
<param name="mnVias" value="0"/>
</pass>
<pass name="Route" refer="Default" active="yes">
</pass>
<pass name="Optimize1" refer="Default" active="yes">
<param name="cfVia" value="99"/>
<param name="cfExtdStep" value="10"/>
<param name="cfHugging" value="1"/>
<param name="mnExtdSteps" value="1"/>
<param name="mnRipupLevel" value="0"/>
</pass>
<pass name="Optimize2" refer="Optimize1" active="yes">
<param name="cfNonPref" value="0"/>
<param name="cfChangeDir" value="6"/>
<param name="cfExtdStep" value="0"/>
<param name="cfBonusStep" value="2"/>
<param name="cfMalusStep" value="2"/>
<param name="cfPadImpact" value="2"/>
<param name="cfSmdImpact" value="2"/>
<param name="cfHugging" value="0"/>
</pass>
<pass name="Optimize3" refer="Optimize2" active="yes">
<param name="cfChangeDir" value="8"/>
<param name="cfPadImpact" value="0"/>
<param name="cfSmdImpact" value="0"/>
</pass>
<pass name="Optimize4" refer="Optimize3" active="yes">
<param name="cfChangeDir" value="25"/>
</pass>
</autorouter>
<elements>
<element name="U1" library="adafruit" package="ARDUINOR3" value="ARDUINOR3-DIMENSION" x="74.93" y="15.24" smashed="yes" rot="R90"/>
<element name="POTENTIOMETER_BLOWER" library="SparkFun-Connectors" library_urn="urn:adsk.eagle:library:513" package="1X03" package3d_urn="urn:adsk.eagle:package:38063/1" value="" x="35.56" y="49.53" smashed="yes">
<attribute name="VALUE" x="34.29" y="47.498" size="0.6096" layer="27" font="vector" ratio="20"/>
</element>
<element name="DIFF_PRESSURE" library="SparkFun-Connectors" library_urn="urn:adsk.eagle:library:513" package="1X04" package3d_urn="urn:adsk.eagle:package:38085/1" value="" x="55.88" y="24.13" smashed="yes">
<attribute name="PROD_ID" value="CONN-09696" x="55.88" y="24.13" size="1.778" layer="27" display="off"/>
<attribute name="VALUE" x="54.61" y="22.098" size="0.6096" layer="27" font="vector" ratio="20"/>
</element>
<element name="BLOWER" library="SparkFun-Connectors" library_urn="urn:adsk.eagle:library:513" package="1X03" package3d_urn="urn:adsk.eagle:package:38063/1" value="" x="35.56" y="62.23" smashed="yes">
<attribute name="VALUE" x="34.29" y="60.198" size="0.6096" layer="27" font="vector" ratio="20"/>
</element>
<element name="R1" library="rcl" library_urn="urn:adsk.eagle:library:334" package="P0817V" package3d_urn="urn:adsk.eagle:package:23608/1" value="10K" x="39.37" y="36.83" smashed="yes">
<attribute name="NAME" x="38.354" y="38.1" size="1.27" layer="25" ratio="10"/>
<attribute name="SPICEPREFIX" value="R" x="39.37" y="36.83" size="1.778" layer="27" display="off"/>
<attribute name="VALUE" x="38.354" y="34.29" size="1.27" layer="27" ratio="10"/>
</element>
<element name="T1" library="transistor" library_urn="urn:adsk.eagle:library:402" package="TO92" package3d_urn="urn:adsk.eagle:package:28523/2" value="2N5089" x="48.26" y="35.56" smashed="yes"/>
<element name="SG1" library="buzzer" library_urn="urn:adsk.eagle:library:113" package="F/CM12P" package3d_urn="urn:adsk.eagle:package:5265/1" value="F/CM12P" x="57.15" y="49.53" smashed="yes">
<attribute name="MF" value="" x="57.15" y="49.53" size="1.778" layer="27" display="off"/>
<attribute name="MPN" value="" x="57.15" y="49.53" size="1.778" layer="27" display="off"/>
<attribute name="OC_FARNELL" value="unknown" x="57.15" y="49.53" size="1.778" layer="27" display="off"/>
<attribute name="OC_NEWARK" value="unknown" x="57.15" y="49.53" size="1.778" layer="27" display="off"/>
</element>
<element name="BATTERY_CONN" library="SparkFun-Connectors" library_urn="urn:adsk.eagle:library:513" package="1X02_XTRA_BIG" package3d_urn="urn:adsk.eagle:package:38054/1" value="" x="35.56" y="74.93" smashed="yes">
<attribute name="VALUE" x="30.48" y="71.628" size="0.6096" layer="27" font="vector" ratio="20"/>
</element>
<element name="SWITCH_CONN" library="SparkFun-Connectors" library_urn="urn:adsk.eagle:library:513" package="1X02_XTRA_BIG" package3d_urn="urn:adsk.eagle:package:38054/1" value="" x="59.69" y="74.93" smashed="yes">
<attribute name="VALUE" x="54.61" y="71.628" size="0.6096" layer="27" font="vector" ratio="20"/>
</element>
</elements>
<signals>
<signal name="3V">
<contactref element="U1" pad="3V"/>
</signal>
<signal name="GND_LOGIC">
<contactref element="U1" pad="GND"/>
<contactref element="POTENTIOMETER_BLOWER" pad="1"/>
<contactref element="DIFF_PRESSURE" pad="3"/>
<contactref element="BLOWER" pad="1"/>
<contactref element="T1" pad="3"/>
<contactref element="SWITCH_CONN" pad="2"/>
<polygon width="0.1524" layer="1">
<vertex x="22.86" y="80.01"/>
<vertex x="73.66" y="80.01"/>
<vertex x="73.66" y="16.51"/>
<vertex x="22.86" y="16.51"/>
</polygon>
<contactref element="U1" pad="GND2"/>
<contactref element="U1" pad="GND1"/>
</signal>
<signal name="SCL">
<contactref element="U1" pad="SCL"/>
<contactref element="DIFF_PRESSURE" pad="1"/>
<wire x1="55.88" y1="24.13" x2="52.07" y2="20.32" width="0.1524" layer="16"/>
<wire x1="37.846" y1="20.32" x2="24.13" y2="34.036" width="0.1524" layer="16"/>
<wire x1="52.07" y1="20.32" x2="37.846" y2="20.32" width="0.1524" layer="16"/>
</signal>
<signal name="SDA">
<contactref element="U1" pad="SDA"/>
<contactref element="DIFF_PRESSURE" pad="4"/>
<wire x1="63.5" y1="24.13" x2="60.96" y2="26.67" width="0.1524" layer="16"/>
<wire x1="60.96" y1="26.67" x2="54.61" y2="26.67" width="0.1524" layer="16"/>
<wire x1="54.61" y1="26.67" x2="49.53" y2="21.59" width="0.1524" layer="16"/>
<wire x1="49.53" y1="21.59" x2="39.116" y2="21.59" width="0.1524" layer="16"/>
<wire x1="39.116" y1="21.59" x2="24.13" y2="36.576" width="0.1524" layer="16"/>
</signal>
<signal name="VDD_LOGIC">
<contactref element="U1" pad="5V"/>
<contactref element="POTENTIOMETER_BLOWER" pad="3"/>
<contactref element="DIFF_PRESSURE" pad="2"/>
<wire x1="58.42" y1="24.13" x2="58.42" y2="21.59" width="0.1524" layer="16"/>
<wire x1="58.42" y1="21.59" x2="60.96" y2="19.05" width="0.1524" layer="16"/>
<wire x1="60.96" y1="19.05" x2="66.04" y2="19.05" width="0.1524" layer="16"/>
<wire x1="66.04" y1="19.05" x2="68.58" y2="21.59" width="0.1524" layer="16"/>
<wire x1="68.58" y1="21.59" x2="68.58" y2="22.86" width="0.1524" layer="16"/>
<wire x1="27.94" y1="36.83" x2="27.94" y2="41.91" width="0.1524" layer="16"/>
<wire x1="27.94" y1="41.91" x2="29.21" y2="43.18" width="0.1524" layer="16"/>
<wire x1="29.21" y1="43.18" x2="36.83" y2="43.18" width="0.1524" layer="16"/>
<wire x1="36.83" y1="43.18" x2="40.64" y2="46.99" width="0.1524" layer="16"/>
<wire x1="40.64" y1="46.99" x2="40.64" y2="49.53" width="0.1524" layer="16"/>
<wire x1="68.58" y1="22.86" x2="63.5" y2="27.94" width="0.1524" layer="16"/>
<wire x1="36.83" y1="27.94" x2="63.5" y2="27.94" width="0.1524" layer="16"/>
<wire x1="36.83" y1="27.94" x2="27.94" y2="36.83" width="0.1524" layer="16"/>
<wire x1="63.5" y1="27.94" x2="67.31" y2="31.75" width="0.1524" layer="16"/>
<wire x1="67.31" y1="31.75" x2="67.31" y2="50.8" width="0.1524" layer="16"/>
<wire x1="67.31" y1="50.8" x2="69.85" y2="53.34" width="0.1524" layer="16"/>
<wire x1="69.85" y1="53.34" x2="72.39" y2="53.34" width="0.1524" layer="16"/>
</signal>
<signal name="12V">
<contactref element="U1" pad="VIN"/>
<contactref element="BLOWER" pad="2"/>
<contactref element="SG1" pad="+"/>
<contactref element="BATTERY_CONN" pad="1"/>
<wire x1="60.96" y1="49.53" x2="72.39" y2="60.96" width="0.6096" layer="16"/>
<wire x1="60.96" y1="49.53" x2="55.88" y2="54.61" width="0.6096" layer="16"/>
<wire x1="55.88" y1="54.61" x2="41.91" y2="54.61" width="0.6096" layer="16"/>
<wire x1="41.91" y1="54.61" x2="38.1" y2="58.42" width="0.6096" layer="16"/>
<wire x1="38.1" y1="58.42" x2="38.1" y2="62.23" width="0.6096" layer="16"/>
<wire x1="38.1" y1="62.23" x2="38.1" y2="69.85" width="0.6096" layer="16"/>
<wire x1="38.1" y1="69.85" x2="33.02" y2="74.93" width="0.6096" layer="16"/>
</signal>
<signal name="N$1">
<contactref element="U1" pad="A0"/>
<contactref element="POTENTIOMETER_BLOWER" pad="2"/>
<wire x1="38.1" y1="49.53" x2="54.61" y2="66.04" width="0.1524" layer="1"/>
<wire x1="54.61" y1="66.04" x2="72.39" y2="66.04" width="0.1524" layer="1"/>
</signal>
<signal name="N$2">
<contactref element="BLOWER" pad="3"/>
<contactref element="U1" pad="D9"/>
<wire x1="40.64" y1="62.23" x2="40.64" y2="58.42" width="0.1524" layer="1"/>
<wire x1="40.64" y1="58.42" x2="33.02" y2="50.8" width="0.1524" layer="1"/>
<wire x1="33.02" y1="50.8" x2="33.02" y2="44.45" width="0.1524" layer="1"/>
<wire x1="36.83" y1="33.02" x2="34.29" y2="30.48" width="0.1524" layer="1"/>
<wire x1="34.29" y1="30.48" x2="31.75" y2="30.48" width="0.1524" layer="1"/>
<wire x1="27.94" y1="50.546" x2="24.13" y2="54.356" width="0.1524" layer="1"/>
<wire x1="33.02" y1="44.45" x2="36.83" y2="40.64" width="0.1524" layer="1"/>
<wire x1="36.83" y1="40.64" x2="36.83" y2="33.02" width="0.1524" layer="1"/>
<wire x1="31.75" y1="30.48" x2="27.94" y2="34.29" width="0.1524" layer="1"/>
<wire x1="27.94" y1="34.29" x2="27.94" y2="50.546" width="0.1524" layer="1"/>
</signal>
<signal name="N$4">
<contactref element="R1" pad="2"/>
<contactref element="T1" pad="2"/>
<wire x1="48.26" y1="37.465" x2="41.275" y2="37.465" width="0.1524" layer="16"/>
<wire x1="41.275" y1="37.465" x2="40.64" y2="36.83" width="0.1524" layer="16"/>
</signal>
<signal name="N$5">
<contactref element="T1" pad="1"/>
<contactref element="SG1" pad="-"/>
<wire x1="53.34" y1="49.53" x2="53.34" y2="39.37" width="0.6096" layer="16"/>
<wire x1="53.34" y1="39.37" x2="49.53" y2="35.56" width="0.6096" layer="16"/>
</signal>
<signal name="N$6">
<contactref element="BATTERY_CONN" pad="2"/>
<contactref element="SWITCH_CONN" pad="1"/>
<wire x1="38.1" y1="74.93" x2="57.15" y2="74.93" width="0.6096" layer="16"/>
</signal>
<signal name="N$3">
<contactref element="R1" pad="1"/>
<contactref element="U1" pad="D2"/>
<wire x1="34.29" y1="36.83" x2="29.21" y2="41.91" width="0.1524" layer="1"/>
<wire x1="29.21" y1="41.91" x2="29.21" y2="72.39" width="0.1524" layer="1"/>
<wire x1="29.21" y1="72.39" x2="27.94" y2="73.66" width="0.1524" layer="1"/>
<wire x1="27.94" y1="73.66" x2="24.13" y2="73.66" width="0.1524" layer="1"/>
</signal>
</signals>
<mfgpreviewcolors>
<mfgpreviewcolor name="soldermaskcolor" color="0xC8008000"/>
<mfgpreviewcolor name="silkscreencolor" color="0xFFFEFEFE"/>
<mfgpreviewcolor name="backgroundcolor" color="0xFF282828"/>
<mfgpreviewcolor name="coppercolor" color="0xFFFFBF00"/>
<mfgpreviewcolor name="substratecolor" color="0xFF786E46"/>
</mfgpreviewcolors>
</board>
</drawing>
<compatibility>
<note version="8.2" severity="warning">
Since Version 8.2, EAGLE supports online libraries. The ids
of those online libraries will not be understood (or retained)
with this version.
</note>
<note version="8.3" severity="warning">
Since Version 8.3, EAGLE supports URNs for individual library
assets (packages, symbols, and devices). The URNs of those assets
will not be understood (or retained) with this version.
</note>
<note version="8.3" severity="warning">
Since Version 8.3, EAGLE supports the association of 3D packages
with devices in libraries, schematics, and board files. Those 3D
packages will not be understood (or retained) with this version.
</note>
</compatibility>
</eagle>
```
