## Supplementary Material 4 for "De novo Powered Air-Purifying Respirator Design and Fabrication for Pandemic Response": Shield_Schematic.s#1

```
<?xml version="1.0" encoding="utf-8"?>
<!DOCTYPE eagle SYSTEM "eagle.dtd">
<eagle version="9.4.2">
<drawing>
<settings>
<setting alwaysvectorfont="no"/>
<setting verticaltext="up"/>
</settings>
<grid distance="0.1" unitdist="inch" unit="inch" style="lines" multiple="1" display="no" altdistance="0.01" altunitdist="inch" altunit="inch"/>
<layers>
<layer number="1" name="Top" color="4" fill="1" visible="no" active="no"/>
<layer number="2" name="Route2" color="16" fill="1" visible="no" active="no"/>
<layer number="3" name="Route3" color="17" fill="1" visible="no" active="no"/>
<layer number="4" name="Route4" color="18" fill="1" visible="no" active="no"/>
<layer number="5" name="Route5" color="19" fill="1" visible="no" active="no"/>
<layer number="6" name="Route6" color="25" fill="1" visible="no" active="no"/>
<layer number="7" name="Route7" color="26" fill="1" visible="no" active="no"/>
<layer number="8" name="Route8" color="27" fill="1" visible="no" active="no"/>
<layer number="9" name="Route9" color="28" fill="1" visible="no" active="no"/>
<layer number="10" name="Route10" color="29" fill="1" visible="no" active="no"/>
<layer number="11" name="Route11" color="30" fill="1" visible="no" active="no"/>
<layer number="12" name="Route12" color="20" fill="1" visible="no" active="no"/>
<layer number="13" name="Route13" color="21" fill="1" visible="no" active="no"/>
<layer number="14" name="Route14" color="22" fill="1" visible="no" active="no"/>
<layer number="15" name="Route15" color="23" fill="1" visible="no" active="no"/>
<layer number="16" name="Bottom" color="1" fill="1" visible="no" active="no"/>
<layer number="17" name="Pads" color="2" fill="1" visible="no" active="no"/>
<layer number="18" name="Vias" color="2" fill="1" visible="no" active="no"/>
<layer number="19" name="Unrouted" color="6" fill="1" visible="no" active="no"/>
<layer number="20" name="Dimension" color="24" fill="1" visible="no" active="no"/>
<layer number="21" name="tPlace" color="7" fill="1" visible="no" active="no"/>
<layer number="22" name="bPlace" color="7" fill="1" visible="no" active="no"/>
<layer number="23" name="tOrigins" color="15" fill="1" visible="no" active="no"/>
<layer number="24" name="bOrigins" color="15" fill="1" visible="no" active="no"/>
<layer number="25" name="tNames" color="7" fill="1" visible="no" active="no"/>
<layer number="26" name="bNames" color="7" fill="1" visible="no" active="no"/>
<layer number="27" name="tValues" color="7" fill="1" visible="no" active="no"/>
<layer number="28" name="bValues" color="7" fill="1" visible="no" active="no"/>
<layer number="29" name="tStop" color="7" fill="3" visible="no" active="no"/>
<layer number="30" name="bStop" color="7" fill="6" visible="no" active="no"/>
<layer number="31" name="tCream" color="7" fill="4" visible="no" active="no"/>
<layer number="32" name="bCream" color="7" fill="5" visible="no" active="no"/>
<layer number="33" name="tFinish" color="6" fill="3" visible="no" active="no"/>
<layer number="34" name="bFinish" color="6" fill="6" visible="no" active="no"/>
<layer number="35" name="tGlue" color="7" fill="4" visible="no" active="no"/>
<layer number="36" name="bGlue" color="7" fill="5" visible="no" active="no"/>
<layer number="37" name="tTest" color="7" fill="1" visible="no" active="no"/>
<layer number="38" name="bTest" color="7" fill="1" visible="no" active="no"/>
<layer number="39" name="tKeepout" color="4" fill="11" visible="no" active="no"/>
<layer number="40" name="bKeepout" color="1" fill="11" visible="no" active="no"/>
<layer number="41" name="tRestrict" color="4" fill="10" visible="no" active="no"/>
<layer number="42" name="bRestrict" color="1" fill="10" visible="no" active="no"/>
<layer number="43" name="vRestrict" color="2" fill="10" visible="no" active="no"/>
<layer number="44" name="Drills" color="7" fill="1" visible="no" active="no"/>
<layer number="45" name="Holes" color="7" fill="1" visible="no" active="no"/>
<layer number="46" name="Milling" color="3" fill="1" visible="no" active="no"/>
<layer number="47" name="Measures" color="7" fill="1" visible="no" active="no"/>
<layer number="48" name="Document" color="7" fill="1" visible="no" active="no"/>
<layer number="49" name="Reference" color="7" fill="1" visible="no" active="no"/>
<layer number="50" name="dxf" color="7" fill="1" visible="no" active="no"/>
<layer number="51" name="tDocu" color="7" fill="1" visible="no" active="no"/>
<layer number="52" name="bDocu" color="7" fill="1" visible="no" active="no"/>
<layer number="53" name="tGND_GNDA" color="7" fill="9" visible="no" active="no"/>
<layer number="54" name="bGND_GNDA" color="1" fill="9" visible="no" active="no"/>
<layer number="56" name="wert" color="7" fill="1" visible="no" active="no"/>
<layer number="57" name="tCAD" color="7" fill="1" visible="no" active="no"/>
<layer number="59" name="tCarbon" color="7" fill="1" visible="no" active="no"/>
<layer number="60" name="bCarbon" color="7" fill="1" visible="no" active="no"/>
<layer number="88" name="SimResults" color="9" fill="1" visible="yes" active="yes"/>
<layer number="89" name="SimProbes" color="9" fill="1" visible="yes" active="yes"/>
<layer number="90" name="Modules" color="5" fill="1" visible="yes" active="yes"/>
<layer number="91" name="Nets" color="2" fill="1" visible="yes" active="yes"/>
<layer number="92" name="Busses" color="1" fill="1" visible="yes" active="yes"/>
<layer number="93" name="Pins" color="2" fill="1" visible="no" active="yes"/>
<layer number="94" name="Symbols" color="4" fill="1" visible="yes" active="yes"/>
<layer number="95" name="Names" color="7" fill="1" visible="yes" active="yes"/>
<layer number="96" name="Values" color="7" fill="1" visible="yes" active="yes"/>
<layer number="97" name="Info" color="7" fill="1" visible="yes" active="yes"/>
<layer number="98" name="Guide" color="6" fill="1" visible="yes" active="yes"/>
<layer number="99" name="SpiceOrder" color="7" fill="1" visible="no" active="no"/>
<layer number="100" name="Muster" color="7" fill="1" visible="no" active="no"/>
<layer number="101" name="Patch_Top" color="12" fill="4" visible="no" active="yes"/>
<layer number="102" name="Vscore" color="7" fill="1" visible="no" active="yes"/>
<layer number="103" name="fp3" color="7" fill="1" visible="no" active="yes"/>
<layer number="104" name="Name" color="7" fill="1" visible="no" active="yes"/>
<layer number="105" name="Beschreib" color="9" fill="1" visible="no" active="yes"/>
<layer number="106" name="BGA-Top" color="4" fill="1" visible="no" active="yes"/>
<layer number="107" name="BD-Top" color="5" fill="1" visible="no" active="yes"/>
<layer number="108" name="fp8" color="7" fill="1" visible="no" active="yes"/>
<layer number="109" name="fp9" color="7" fill="1" visible="no" active="yes"/>
<layer number="110" name="fp0" color="7" fill="1" visible="no" active="yes"/>
<layer number="111" name="LPC17xx" color="7" fill="1" visible="no" active="yes"/>
<layer number="112" name="tSilk" color="7" fill="1" visible="no" active="yes"/>
<layer number="113" name="ReferenceLS" color="7" fill="1" visible="no" active="no"/>
<layer number="114" name="Badge_Outline" color="7" fill="1" visible="yes" active="yes"/>
<layer number="115" name="ReferenceISLANDS" color="7" fill="1" visible="yes" active="yes"/>
<layer number="116" name="Patch_BOT" color="9" fill="4" visible="no" active="yes"/>
<layer number="118" name="Rect_Pads" color="7" fill="1" visible="no" active="no"/>
<layer number="121" name="_tsilk" color="7" fill="1" visible="yes" active="yes"/>
<layer number="122" name="_bsilk" color="7" fill="1" visible="no" active="yes"/>
<layer number="123" name="tTestmark" color="7" fill="1" visible="no" active="yes"/>
<layer number="124" name="bTestmark" color="7" fill="1" visible="no" active="yes"/>
<layer number="125" name="_tNames" color="7" fill="1" visible="no" active="yes"/>
<layer number="126" name="_bNames" color="7" fill="1" visible="no" active="yes"/>
<layer number="127" name="_tValues" color="7" fill="1" visible="no" active="yes"/>
<layer number="128" name="_bValues" color="7" fill="1" visible="no" active="yes"/>
<layer number="129" name="Mask" color="7" fill="1" visible="yes" active="yes"/>
<layer number="131" name="tAdjust" color="7" fill="1" visible="no" active="yes"/>
<layer number="132" name="bAdjust" color="7" fill="1" visible="no" active="yes"/>
<layer number="144" name="Drill_legend" color="7" fill="1" visible="no" active="yes"/>
<layer number="150" name="Notes" color="7" fill="1" visible="no" active="yes"/>
<layer number="151" name="HeatSink" color="7" fill="1" visible="no" active="yes"/>
<layer number="152" name="_bDocu" color="7" fill="1" visible="no" active="yes"/>
<layer number="153" name="FabDoc1" color="6" fill="1" visible="no" active="no"/>
<layer number="154" name="FabDoc2" color="2" fill="1" visible="no" active="no"/>
<layer number="155" name="FabDoc3" color="7" fill="15" visible="no" active="no"/>
<layer number="199" name="Contour" color="7" fill="1" visible="no" active="yes"/>
<layer number="200" name="200bmp" color="1" fill="10" visible="no" active="yes"/>
<layer number="201" name="201bmp" color="2" fill="1" visible="no" active="no"/>
<layer number="202" name="202bmp" color="3" fill="1" visible="no" active="no"/>
<layer number="203" name="203bmp" color="4" fill="10" visible="no" active="yes"/>
<layer number="204" name="204bmp" color="5" fill="10" visible="no" active="yes"/>
<layer number="205" name="205bmp" color="6" fill="10" visible="no" active="yes"/>
<layer number="206" name="206bmp" color="7" fill="10" visible="no" active="yes"/>
<layer number="207" name="207bmp" color="8" fill="10" visible="no" active="yes"/>
<layer number="208" name="208bmp" color="9" fill="10" visible="no" active="yes"/>
<layer number="209" name="209bmp" color="7" fill="1" visible="no" active="yes"/>
<layer number="210" name="210bmp" color="7" fill="1" visible="no" active="yes"/>
<layer number="211" name="211bmp" color="7" fill="1" visible="no" active="yes"/>
<layer number="212" name="212bmp" color="7" fill="1" visible="no" active="yes"/>
<layer number="213" name="213bmp" color="7" fill="1" visible="no" active="yes"/>
<layer number="214" name="214bmp" color="7" fill="1" visible="no" active="yes"/>
<layer number="215" name="215bmp" color="7" fill="1" visible="no" active="yes"/>
<layer number="216" name="216bmp" color="7" fill="1" visible="no" active="yes"/>
<layer number="217" name="217bmp" color="18" fill="1" visible="no" active="no"/>
<layer number="218" name="218bmp" color="19" fill="1" visible="no" active="no"/>
<layer number="219" name="219bmp" color="20" fill="1" visible="no" active="no"/>
<layer number="220" name="220bmp" color="21" fill="1" visible="no" active="no"/>
<layer number="221" name="221bmp" color="22" fill="1" visible="no" active="no"/>
<layer number="222" name="222bmp" color="23" fill="1" visible="no" active="no"/>
<layer number="223" name="223bmp" color="24" fill="1" visible="no" active="no"/>
<layer number="224" name="224bmp" color="25" fill="1" visible="no" active="no"/>
<layer number="225" name="225bmp" color="7" fill="1" visible="yes" active="yes"/>
<layer number="226" name="226bmp" color="7" fill="1" visible="yes" active="yes"/>
<layer number="227" name="227bmp" color="7" fill="1" visible="yes" active="yes"/>
<layer number="228" name="228bmp" color="7" fill="1" visible="yes" active="yes"/>
<layer number="229" name="229bmp" color="7" fill="1" visible="yes" active="yes"/>
<layer number="230" name="230bmp" color="7" fill="1" visible="yes" active="yes"/>
<layer number="231" name="Eagle3D_PG1" color="7" fill="1" visible="no" active="no"/>
<layer number="232" name="Eagle3D_PG2" color="7" fill="1" visible="no" active="no"/>
<layer number="233" name="Eagle3D_PG3" color="7" fill="1" visible="no" active="no"/>
<layer number="248" name="Housing" color="7" fill="1" visible="no" active="yes"/>
<layer number="249" name="Edge" color="7" fill="1" visible="no" active="yes"/>
<layer number="250" name="Descript" color="7" fill="1" visible="no" active="no"/>
<layer number="251" name="SMDround" color="7" fill="1" visible="no" active="no"/>
<layer number="254" name="cooling" color="7" fill="1" visible="no" active="yes"/>
<layer number="255" name="routoute" color="7" fill="1" visible="yes" active="yes"/>
</layers>
<schematic xreflabel="%F%N/%S.%C%R" xrefpart="/%S.%C%R">
<libraries>
<library name="adafruit">
<packages>
<package name="ARDUINOR3">
<description>The new Arduino R3 'classic' adds duplicate I2C pins and an IORef pin (and an unused pin</description>
<wire x1="0" y1="0" x2="66.04" y2="0" width="0" layer="20"/>
<wire x1="66.04" y1="0" x2="66.04" y2="2.54" width="0" layer="20"/>
<wire x1="66.04" y1="2.54" x2="68.58" y2="5.08" width="0" layer="20"/>
<wire x1="68.58" y1="5.08" x2="68.58" y2="37.846" width="0" layer="20"/>
<wire x1="68.58" y1="37.846" x2="66.04" y2="40.386" width="0" layer="20"/>
<wire x1="66.04" y1="40.386" x2="66.04" y2="51.816" width="0" layer="20"/>
<wire x1="66.04" y1="51.816" x2="64.516" y2="53.34" width="0" layer="20"/>
<wire x1="64.516" y1="53.34" x2="0" y2="53.34" width="0" layer="20"/>
<wire x1="0" y1="53.34" x2="0" y2="0" width="0" layer="20"/>
<circle x="15.24" y="50.8" radius="1.796" width="0.127" layer="51"/>
<circle x="13.97" y="2.54" radius="1.796" width="0.127" layer="51"/>
<circle x="66.04" y="35.56" radius="1.796" width="0.127" layer="51"/>
<circle x="66.04" y="7.62" radius="1.796" width="0.127" layer="51"/>
<pad name="D4" x="53.34" y="50.8" drill="1" diameter="1.6764" shape="octagon"/>
<pad name="A0" x="50.8" y="2.54" drill="1" diameter="1.6764" shape="octagon"/>
<pad name="D3" x="55.88" y="50.8" drill="1" diameter="1.6764" shape="octagon"/>
<pad name="D2" x="58.42" y="50.8" drill="1" diameter="1.6764" shape="octagon"/>
<pad name="D1" x="60.96" y="50.8" drill="1" diameter="1.6764" shape="octagon"/>
<pad name="D0" x="63.5" y="50.8" drill="1" diameter="1.6764" shape="octagon"/>
<pad name="D5" x="50.8" y="50.8" drill="1" diameter="1.6764" shape="octagon"/>
<pad name="D6" x="48.26" y="50.8" drill="1" diameter="1.6764" shape="octagon"/>
<pad name="D7" x="45.72" y="50.8" drill="1" diameter="1.6764" shape="octagon"/>
<pad name="D8" x="41.656" y="50.8" drill="1" diameter="1.6764" shape="octagon"/>
<pad name="D9" x="39.116" y="50.8" drill="1" diameter="1.6764" shape="octagon"/>
<pad name="D10" x="36.576" y="50.8" drill="1" diameter="1.6764" shape="octagon"/>
<pad name="D11" x="34.036" y="50.8" drill="1" diameter="1.6764" shape="octagon"/>
<pad name="D12" x="31.496" y="50.8" drill="1" diameter="1.6764" shape="octagon"/>
<pad name="D13" x="28.956" y="50.8" drill="1" diameter="1.6764" shape="octagon"/>
<pad name="GND" x="26.416" y="50.8" drill="1" diameter="1.6764" shape="octagon"/>
<pad name="AREF" x="23.876" y="50.8" drill="1" diameter="1.6764" shape="octagon"/>
<pad name="A1" x="53.34" y="2.54" drill="1" diameter="1.6764" shape="octagon"/>
<pad name="A2" x="55.88" y="2.54" drill="1" diameter="1.6764" shape="octagon"/>
<pad name="A3" x="58.42" y="2.54" drill="1" diameter="1.6764" shape="octagon"/>
<pad name="A4" x="60.96" y="2.54" drill="1" diameter="1.6764" shape="octagon"/>
<pad name="A5" x="63.5" y="2.54" drill="1" diameter="1.6764" shape="octagon"/>
<pad name="VIN" x="45.72" y="2.54" drill="1" diameter="1.6764" shape="octagon"/>
<pad name="GND1" x="43.18" y="2.54" drill="1" diameter="1.6764" shape="octagon"/>
<pad name="GND2" x="40.64" y="2.54" drill="1" diameter="1.6764" shape="octagon"/>
<pad name="5V" x="38.1" y="2.54" drill="1" diameter="1.6764" shape="octagon"/>
<pad name="3V" x="35.56" y="2.54" drill="1" diameter="1.6764" shape="octagon"/>
<pad name="RESET" x="33.02" y="2.54" drill="1" diameter="1.6764" shape="octagon"/>
<pad name="SDA" x="21.336" y="50.8" drill="1" diameter="1.6764" shape="octagon"/>
<pad name="SCL" x="18.796" y="50.8" drill="1" diameter="1.6764" shape="octagon"/>
<pad name="IOREF" x="30.48" y="2.54" drill="1" diameter="1.6764" shape="octagon"/>
<pad name="RESERVED" x="27.94" y="2.54" drill="1" diameter="1.6764" shape="octagon"/>
<text x="31.7399" y="0.254" size="1.016" layer="21" font="vector">RST</text>
<text x="34.7523" y="3.81" size="1.016" layer="21" font="vector">3v</text>
<text x="37.5463" y="3.81" size="1.016" layer="21" font="vector">5v</text>
<text x="40.7771" y="3.81" size="1.016" layer="21" font="vector">Gnd</text>
<text x="44.7853" y="3.81" size="1.016" layer="21" font="vector">Vin</text>
<text x="54.1121" y="0.4623" size="1.016" layer="21" font="vector">Analog In</text>
<text x="50.419" y="3.81" size="1.016" layer="21" font="vector">0</text>
<text x="52.959" y="3.81" size="1.016" layer="21" font="vector">1</text>
<text x="55.499" y="3.81" size="1.016" layer="21" font="vector">2</text>
<text x="58.039" y="3.81" size="1.016" layer="21" font="vector">3</text>
<text x="60.579" y="3.81" size="1.016" layer="21" font="vector">4</text>
<text x="63.119" y="3.81" size="1.016" layer="21" font="vector">5</text>
<text x="22.225" y="48.514" size="1.016" layer="21" font="vector">ARef</text>
<text x="25.146" y="52.07" size="1.016" layer="21" font="vector">Gnd</text>
<text x="30.099" y="49.53" size="1.016" layer="21" font="vector" rot="R180">13</text>
<text x="32.639" y="49.53" size="1.016" layer="21" font="vector" rot="R180">12</text>
<text x="35.179" y="49.53" size="1.016" layer="21" font="vector" rot="R180">11</text>
<text x="37.719" y="49.53" size="1.016" layer="21" font="vector" rot="R180">10</text>
<text x="39.751" y="49.53" size="1.016" layer="21" font="vector" rot="R180">9</text>
<text x="42.291" y="49.53" size="1.016" layer="21" font="vector" rot="R180">8</text>
<text x="46.355" y="49.53" size="1.016" layer="21" font="vector" rot="R180">7</text>
<text x="48.895" y="49.53" size="1.016" layer="21" font="vector" rot="R180">6</text>
<text x="51.435" y="49.53" size="1.016" layer="21" font="vector" rot="R180">5</text>
<text x="53.975" y="49.53" size="1.016" layer="21" font="vector" rot="R180">4</text>
<text x="56.515" y="49.53" size="1.016" layer="21" font="vector" rot="R180">3</text>
<text x="59.055" y="49.53" size="1.016" layer="21" font="vector" rot="R180">2</text>
<text x="61.595" y="49.53" size="1.016" layer="21" font="vector" rot="R180">1</text>
<text x="64.135" y="49.53" size="1.016" layer="21" font="vector" rot="R180">0</text>
<text x="31.623" y="52.07" size="1.016" layer="21" font="vector">Digital I/O</text>
<text x="50.927" y="52.07" size="1.016" layer="21" font="vector">Digital I/O</text>
<text x="17.653" y="48.514" size="1.016" layer="21" font="vector">SCL</text>
<text x="19.939" y="52.07" size="1.016" layer="21" font="vector">SDA</text>
<text x="29.4539" y="3.81" size="1.016" layer="21" font="vector">IOr</text>
</package>
<package name="ARDUINOR3-BPLACE">
<wire x1="0" y1="0" x2="66.04" y2="0" width="0" layer="22"/>
<wire x1="66.04" y1="0" x2="66.04" y2="2.54" width="0" layer="22"/>
<wire x1="66.04" y1="2.54" x2="68.58" y2="5.08" width="0" layer="22"/>
<wire x1="68.58" y1="5.08" x2="68.58" y2="37.846" width="0" layer="22"/>
<wire x1="68.58" y1="37.846" x2="66.04" y2="40.386" width="0" layer="22"/>
<wire x1="66.04" y1="40.386" x2="66.04" y2="51.816" width="0" layer="22"/>
<wire x1="66.04" y1="51.816" x2="64.516" y2="53.34" width="0" layer="22"/>
<wire x1="64.516" y1="53.34" x2="0" y2="53.34" width="0" layer="22"/>
<wire x1="0" y1="53.34" x2="0" y2="0" width="0" layer="22"/>
<circle x="15.24" y="50.8" radius="1.796" width="0.127" layer="51"/>
<circle x="13.97" y="2.54" radius="1.796" width="0.127" layer="51"/>
<circle x="66.04" y="35.56" radius="1.796" width="0.127" layer="51"/>
<circle x="66.04" y="7.62" radius="1.796" width="0.127" layer="51"/>
<pad name="D4" x="53.34" y="50.8" drill="1" diameter="1.6764" shape="octagon"/>
<pad name="A0" x="50.8" y="2.54" drill="1" diameter="1.6764" shape="octagon"/>
<pad name="D3" x="55.88" y="50.8" drill="1" diameter="1.6764" shape="octagon"/>
<pad name="D2" x="58.42" y="50.8" drill="1" diameter="1.6764" shape="octagon"/>
<pad name="D1" x="60.96" y="50.8" drill="1" diameter="1.6764" shape="octagon"/>
<pad name="D0" x="63.5" y="50.8" drill="1" diameter="1.6764" shape="octagon"/>
<pad name="D5" x="50.8" y="50.8" drill="1" diameter="1.6764" shape="octagon"/>
<pad name="D6" x="48.26" y="50.8" drill="1" diameter="1.6764" shape="octagon"/>
<pad name="D7" x="45.72" y="50.8" drill="1" diameter="1.6764" shape="octagon"/>
<pad name="D8" x="41.656" y="50.8" drill="1" diameter="1.6764" shape="octagon"/>
<pad name="D9" x="39.116" y="50.8" drill="1" diameter="1.6764" shape="octagon"/>
<pad name="D10" x="36.576" y="50.8" drill="1" diameter="1.6764" shape="octagon"/>
<pad name="D11" x="34.036" y="50.8" drill="1" diameter="1.6764" shape="octagon"/>
<pad name="D12" x="31.496" y="50.8" drill="1" diameter="1.6764" shape="octagon"/>
<pad name="D13" x="28.956" y="50.8" drill="1" diameter="1.6764" shape="octagon"/>
<pad name="GND" x="26.416" y="50.8" drill="1" diameter="1.6764" shape="octagon"/>
<pad name="AREF" x="23.876" y="50.8" drill="1" diameter="1.6764" shape="octagon"/>
<pad name="A1" x="53.34" y="2.54" drill="1" diameter="1.6764" shape="octagon"/>
<pad name="A2" x="55.88" y="2.54" drill="1" diameter="1.6764" shape="octagon"/>
<pad name="A3" x="58.42" y="2.54" drill="1" diameter="1.6764" shape="octagon"/>
<pad name="A4" x="60.96" y="2.54" drill="1" diameter="1.6764" shape="octagon"/>
<pad name="A5" x="63.5" y="2.54" drill="1" diameter="1.6764" shape="octagon"/>
<pad name="VIN" x="45.72" y="2.54" drill="1" diameter="1.6764" shape="octagon"/>
<pad name="GND1" x="43.18" y="2.54" drill="1" diameter="1.6764" shape="octagon"/>
<pad name="GND2" x="40.64" y="2.54" drill="1" diameter="1.6764" shape="octagon"/>
<pad name="5V" x="38.1" y="2.54" drill="1" diameter="1.6764" shape="octagon"/>
<pad name="3V" x="35.56" y="2.54" drill="1" diameter="1.6764" shape="octagon"/>
<pad name="RESET" x="33.02" y="2.54" drill="1" diameter="1.6764" shape="octagon"/>
<pad name="SDA" x="21.336" y="50.8" drill="1" diameter="1.6764" shape="octagon"/>
<pad name="SCL" x="18.796" y="50.8" drill="1" diameter="1.6764" shape="octagon"/>
<pad name="IOREF" x="30.48" y="2.54" drill="1" diameter="1.6764" shape="octagon"/>
<pad name="RESERVED" x="27.94" y="2.54" drill="1" diameter="1.6764" shape="octagon"/>
<text x="33.528" y="3.7999" size="1.016" layer="21" font="vector" rot="R90">RST</text>
<text x="34.7523" y="3.81" size="1.016" layer="21" font="vector">3v</text>
<text x="37.5463" y="3.81" size="1.016" layer="21" font="vector">5v</text>
<text x="40.7771" y="3.81" size="1.016" layer="21" font="vector">Gnd</text>
<text x="44.7853" y="3.81" size="1.016" layer="21" font="vector">Vin</text>
<text x="54.1121" y="0.4623" size="1.016" layer="21" font="vector">Analog In</text>
<text x="50.419" y="3.81" size="1.016" layer="21" font="vector">0</text>
<text x="52.959" y="3.81" size="1.016" layer="21" font="vector">1</text>
<text x="55.499" y="3.81" size="1.016" layer="21" font="vector">2</text>
<text x="58.039" y="3.81" size="1.016" layer="21" font="vector">3</text>
<text x="60.579" y="3.81" size="1.016" layer="21" font="vector">4</text>
<text x="63.119" y="3.81" size="1.016" layer="21" font="vector">5</text>
<text x="23.368" y="49.911" size="1.016" layer="21" font="vector" rot="R270">ARef</text>
<text x="25.908" y="49.784" size="1.016" layer="21" font="vector" rot="R270">gnd</text>
<text x="30.099" y="49.53" size="1.016" layer="21" font="vector" rot="R180">13</text>
<text x="32.639" y="49.53" size="1.016" layer="21" font="vector" rot="R180">12</text>
<text x="35.179" y="49.53" size="1.016" layer="21" font="vector" rot="R180">11</text>
<text x="37.719" y="49.53" size="1.016" layer="21" font="vector" rot="R180">10</text>
<text x="39.751" y="49.53" size="1.016" layer="21" font="vector" rot="R180">9</text>
<text x="42.291" y="49.53" size="1.016" layer="21" font="vector" rot="R180">8</text>
<text x="46.355" y="49.53" size="1.016" layer="21" font="vector" rot="R180">7</text>
<text x="48.895" y="49.53" size="1.016" layer="21" font="vector" rot="R180">6</text>
<text x="51.435" y="49.53" size="1.016" layer="21" font="vector" rot="R180">5</text>
<text x="53.975" y="49.53" size="1.016" layer="21" font="vector" rot="R180">4</text>
<text x="56.515" y="49.53" size="1.016" layer="21" font="vector" rot="R180">3</text>
<text x="59.055" y="49.53" size="1.016" layer="21" font="vector" rot="R180">2</text>
<text x="61.595" y="49.53" size="1.016" layer="21" font="vector" rot="R180">1</text>
<text x="64.135" y="49.53" size="1.016" layer="21" font="vector" rot="R180">0</text>
<text x="31.623" y="52.07" size="1.016" layer="21" font="vector">Digital I/O</text>
<text x="50.927" y="52.07" size="1.016" layer="21" font="vector">Digital I/O</text>
<text x="18.288" y="49.911" size="1.016" layer="21" font="vector" rot="R270">SCL</text>
<text x="20.828" y="49.911" size="1.016" layer="21" font="vector" rot="R270">SDA</text>
<text x="30.988" y="3.7999" size="1.016" layer="21" font="vector" rot="R90">IOr</text>
</package>
</packages>
<symbols>
<symbol name="ARDUINOR3">
<wire x1="-33.02" y1="25.4" x2="-33.02" y2="-25.4" width="0.254" layer="94"/>
<wire x1="-33.02" y1="-25.4" x2="25.4" y2="-25.4" width="0.254" layer="94"/>
<wire x1="25.4" y1="-25.4" x2="25.4" y2="-22.86" width="0.254" layer="94"/>
<wire x1="25.4" y1="-22.86" x2="30.48" y2="-17.78" width="0.254" layer="94"/>
<wire x1="30.48" y1="-17.78" x2="30.48" y2="7.62" width="0.254" layer="94"/>
<wire x1="30.48" y1="7.62" x2="25.4" y2="12.7" width="0.254" layer="94"/>
<wire x1="25.4" y1="12.7" x2="25.4" y2="22.86" width="0.254" layer="94"/>
<wire x1="25.4" y1="22.86" x2="22.86" y2="25.4" width="0.254" layer="94"/>
<wire x1="22.86" y1="25.4" x2="-33.02" y2="25.4" width="0.254" layer="94"/>
<wire x1="-25.4" y1="17.78" x2="-25.4" y2="-10.16" width="0.254" layer="94" style="shortdash"/>
<wire x1="-25.4" y1="-10.16" x2="22.86" y2="-10.16" width="0.254" layer="94" style="shortdash"/>
<wire x1="22.86" y1="-10.16" x2="22.86" y2="-15.24" width="0.254" layer="94" style="shortdash"/>
<wire x1="-22.86" y1="17.78" x2="-22.86" y2="-7.62" width="0.254" layer="94" style="shortdash"/>
<wire x1="-22.86" y1="-7.62" x2="20.32" y2="-7.62" width="0.254" layer="94" style="shortdash"/>
<wire x1="20.32" y1="-7.62" x2="20.32" y2="-15.24" width="0.254" layer="94" style="shortdash"/>
<text x="-17.78" y="2.54" size="5.08" layer="94">ARDUINO</text>
<text x="-10.16" y="-2.54" size="2.54" layer="94">UNO R3</text>
<pin name="D0" x="20.32" y="30.48" visible="pin" length="middle" rot="R270"/>
<pin name="D1" x="17.78" y="30.48" visible="pin" length="middle" rot="R270"/>
<pin name="D2" x="15.24" y="30.48" visible="pin" length="middle" rot="R270"/>
<pin name="D3" x="12.7" y="30.48" visible="pin" length="middle" rot="R270"/>
<pin name="D4" x="10.16" y="30.48" visible="pin" length="middle" rot="R270"/>
<pin name="D5" x="7.62" y="30.48" visible="pin" length="middle" rot="R270"/>
<pin name="D6" x="5.08" y="30.48" visible="pin" length="middle" rot="R270"/>
<pin name="D7" x="2.54" y="30.48" visible="pin" length="middle" rot="R270"/>
<pin name="D8" x="-2.54" y="30.48" visible="pin" length="middle" rot="R270"/>
<pin name="D9" x="-5.08" y="30.48" visible="pin" length="middle" rot="R270"/>
<pin name="D10" x="-7.62" y="30.48" visible="pin" length="middle" rot="R270"/>
<pin name="D11" x="-10.16" y="30.48" visible="pin" length="middle" rot="R270"/>
<pin name="D12" x="-12.7" y="30.48" visible="pin" length="middle" rot="R270"/>
<pin name="D13" x="-15.24" y="30.48" visible="pin" length="middle" rot="R270"/>
<pin name="GND" x="-17.78" y="30.48" visible="pin" length="middle" direction="pwr" rot="R270"/>
<pin name="AREF" x="-20.32" y="30.48" visible="pin" length="middle" rot="R270"/>
<pin name="A5/SCL" x="22.86" y="-30.48" visible="pin" length="middle" rot="R90"/>
<pin name="A4/SDA" x="20.32" y="-30.48" visible="pin" length="middle" rot="R90"/>
<pin name="A3" x="17.78" y="-30.48" visible="pin" length="middle" rot="R90"/>
<pin name="A2" x="15.24" y="-30.48" visible="pin" length="middle" rot="R90"/>
<pin name="A1" x="12.7" y="-30.48" visible="pin" length="middle" rot="R90"/>
<pin name="A0" x="10.16" y="-30.48" visible="pin" length="middle" rot="R90"/>
<pin name="VIN" x="5.08" y="-30.48" visible="pin" length="middle" direction="pwr" rot="R90"/>
<pin name="GND1" x="2.54" y="-30.48" visible="pin" length="middle" direction="pwr" rot="R90"/>
<pin name="GND2" x="0" y="-30.48" visible="pin" length="middle" direction="pwr" rot="R90"/>
<pin name="5V" x="-2.54" y="-30.48" visible="pin" length="middle" direction="pwr" rot="R90"/>
<pin name="3V" x="-5.08" y="-30.48" visible="pin" length="middle" direction="pwr" rot="R90"/>
<pin name="/RESET" x="-7.62" y="-30.48" visible="pin" length="middle" rot="R90"/>
<pin name="IOREF" x="-10.16" y="-30.48" visible="pin" length="middle" direction="out" rot="R90"/>
<pin name="RESERVED" x="-12.7" y="-30.48" visible="pin" length="middle" direction="nc" rot="R90"/>
<pin name="SCL" x="-25.4" y="30.48" visible="pin" length="middle" rot="R270"/>
<pin name="SDA" x="-22.86" y="30.48" visible="pin" length="middle" rot="R270"/>
</symbol>
</symbols>
<devicesets>
<deviceset name="ARDUINOR3" prefix="U">
<description>This is a new object for the new Arduino R3 - with extra pins that you may want to use (such as IOref, and duplicated A4/A5</description>
<gates>
<gate name="G$1" symbol="ARDUINOR3" x="2.54" y="0"/>
</gates>
<devices>
<device name="-DIMENSION" package="ARDUINOR3">
<connects>
<connect gate="G$1" pin="/RESET" pad="RESET"/>
<connect gate="G$1" pin="3V" pad="3V"/>
<connect gate="G$1" pin="5V" pad="5V"/>
<connect gate="G$1" pin="A0" pad="A0"/>
<connect gate="G$1" pin="A1" pad="A1"/>
<connect gate="G$1" pin="A2" pad="A2"/>
<connect gate="G$1" pin="A3" pad="A3"/>
<connect gate="G$1" pin="A4/SDA" pad="A4"/>
<connect gate="G$1" pin="A5/SCL" pad="A5"/>
<connect gate="G$1" pin="AREF" pad="AREF"/>
<connect gate="G$1" pin="D0" pad="D0"/>
<connect gate="G$1" pin="D1" pad="D1"/>
<connect gate="G$1" pin="D10" pad="D10"/>
<connect gate="G$1" pin="D11" pad="D11"/>
<connect gate="G$1" pin="D12" pad="D12"/>
<connect gate="G$1" pin="D13" pad="D13"/>
<connect gate="G$1" pin="D2" pad="D2"/>
<connect gate="G$1" pin="D3" pad="D3"/>
<connect gate="G$1" pin="D4" pad="D4"/>
<connect gate="G$1" pin="D5" pad="D5"/>
<connect gate="G$1" pin="D6" pad="D6"/>
<connect gate="G$1" pin="D7" pad="D7"/>
<connect gate="G$1" pin="D8" pad="D8"/>
<connect gate="G$1" pin="D9" pad="D9"/>
<connect gate="G$1" pin="GND" pad="GND"/>
<connect gate="G$1" pin="GND1" pad="GND1"/>
<connect gate="G$1" pin="GND2" pad="GND2"/>
<connect gate="G$1" pin="IOREF" pad="IOREF"/>
<connect gate="G$1" pin="RESERVED" pad="RESERVED"/>
<connect gate="G$1" pin="SCL" pad="SCL"/>
<connect gate="G$1" pin="SDA" pad="SDA"/>
<connect gate="G$1" pin="VIN" pad="VIN"/>
</connects>
<technologies>
<technology name=""/>
</technologies>
</device>
<device name="-BPLACE" package="ARDUINOR3-BPLACE">
<connects>
<connect gate="G$1" pin="/RESET" pad="RESET"/>
<connect gate="G$1" pin="3V" pad="3V"/>
<connect gate="G$1" pin="5V" pad="5V"/>
<connect gate="G$1" pin="A0" pad="A0"/>
<connect gate="G$1" pin="A1" pad="A1"/>
<connect gate="G$1" pin="A2" pad="A2"/>
<connect gate="G$1" pin="A3" pad="A3"/>
<connect gate="G$1" pin="A4/SDA" pad="A4"/>
<connect gate="G$1" pin="A5/SCL" pad="A5"/>
<connect gate="G$1" pin="AREF" pad="AREF"/>
<connect gate="G$1" pin="D0" pad="D0"/>
<connect gate="G$1" pin="D1" pad="D1"/>
<connect gate="G$1" pin="D10" pad="D10"/>
<connect gate="G$1" pin="D11" pad="D11"/>
<connect gate="G$1" pin="D12" pad="D12"/>
<connect gate="G$1" pin="D13" pad="D13"/>
<connect gate="G$1" pin="D2" pad="D2"/>
<connect gate="G$1" pin="D3" pad="D3"/>
<connect gate="G$1" pin="D4" pad="D4"/>
<connect gate="G$1" pin="D5" pad="D5"/>
<connect gate="G$1" pin="D6" pad="D6"/>
<connect gate="G$1" pin="D7" pad="D7"/>
<connect gate="G$1" pin="D8" pad="D8"/>
<connect gate="G$1" pin="D9" pad="D9"/>
<connect gate="G$1" pin="GND" pad="GND"/>
<connect gate="G$1" pin="GND1" pad="GND1"/>
<connect gate="G$1" pin="GND2" pad="GND2"/>
<connect gate="G$1" pin="IOREF" pad="IOREF"/>
<connect gate="G$1" pin="RESERVED" pad="RESERVED"/>
<connect gate="G$1" pin="SCL" pad="SCL"/>
<connect gate="G$1" pin="SDA" pad="SDA"/>
<connect gate="G$1" pin="VIN" pad="VIN"/>
</connects>
<technologies>
<technology name=""/>
</technologies>
</device>
</devices>
</deviceset>
</devicesets>
</library>
<library name="SparkFun-Connectors" urn="urn:adsk.eagle:library:513">
<description>&lt;h3&gt;SparkFun Connectors&lt;/h3&gt;
This library contains electrically-functional connectors. 
&lt;br&gt;
&lt;br&gt;
We've spent an enormous amount of time creating and checking these footprints and parts, but it is &lt;b&gt; the end user's responsibility&lt;/b&gt; to ensure correctness and suitablity for a given componet or application. 
&lt;br&gt;
&lt;br&gt;If you enjoy using this library, please buy one of our products at &lt;a href=" www.sparkfun.com"&gt;SparkFun.com&lt;/a&gt;.
&lt;br&gt;
&lt;br&gt;
&lt;b&gt;Licensing:&lt;/b&gt; Creative Commons ShareAlike 4.0 International - https://creativecommons.org/licenses/by-sa/4.0/ 
&lt;br&gt;
&lt;br&gt;
You are welcome to use this library for commercial purposes. For attribution, we ask that when you begin to sell your device using our footprint, you email us with a link to the product being sold. We want bragging rights that we helped (in a very small part) to create your 8th world wonder. We would like the opportunity to feature your device on our homepage.</description>
<packages>
<package name="1X03" urn="urn:adsk.eagle:footprint:37678/1" library_version="1">
<description>&lt;h3&gt;Plated Through Hole - 3 Pin&lt;/h3&gt;
&lt;p&gt;Specifications:
&lt;ul&gt;&lt;li&gt;Pin count:3&lt;/li&gt;
&lt;li&gt;Pin pitch:0.1"&lt;/li&gt;
&lt;/ul&gt;&lt;/p&gt;
&lt;p&gt;Example device(s):
&lt;ul&gt;&lt;li&gt;CONN_03&lt;/li&gt;
&lt;/ul&gt;&lt;/p&gt;</description>
<wire x1="3.81" y1="0.635" x2="4.445" y2="1.27" width="0.2032" layer="21"/>
<wire x1="4.445" y1="1.27" x2="5.715" y2="1.27" width="0.2032" layer="21"/>
<wire x1="5.715" y1="1.27" x2="6.35" y2="0.635" width="0.2032" layer="21"/>
<wire x1="6.35" y1="-0.635" x2="5.715" y2="-1.27" width="0.2032" layer="21"/>
<wire x1="5.715" y1="-1.27" x2="4.445" y2="-1.27" width="0.2032" layer="21"/>
<wire x1="4.445" y1="-1.27" x2="3.81" y2="-0.635" width="0.2032" layer="21"/>
<wire x1="-0.635" y1="1.27" x2="0.635" y2="1.27" width="0.2032" layer="21"/>
<wire x1="0.635" y1="1.27" x2="1.27" y2="0.635" width="0.2032" layer="21"/>
<wire x1="1.27" y1="-0.635" x2="0.635" y2="-1.27" width="0.2032" layer="21"/>
<wire x1="1.27" y1="0.635" x2="1.905" y2="1.27" width="0.2032" layer="21"/>
<wire x1="1.905" y1="1.27" x2="3.175" y2="1.27" width="0.2032" layer="21"/>
<wire x1="3.175" y1="1.27" x2="3.81" y2="0.635" width="0.2032" layer="21"/>
<wire x1="3.81" y1="-0.635" x2="3.175" y2="-1.27" width="0.2032" layer="21"/>
<wire x1="3.175" y1="-1.27" x2="1.905" y2="-1.27" width="0.2032" layer="21"/>
<wire x1="1.905" y1="-1.27" x2="1.27" y2="-0.635" width="0.2032" layer="21"/>
<wire x1="-1.27" y1="0.635" x2="-1.27" y2="-0.635" width="0.2032" layer="21"/>
<wire x1="-0.635" y1="1.27" x2="-1.27" y2="0.635" width="0.2032" layer="21"/>
<wire x1="-1.27" y1="-0.635" x2="-0.635" y2="-1.27" width="0.2032" layer="21"/>
<wire x1="0.635" y1="-1.27" x2="-0.635" y2="-1.27" width="0.2032" layer="21"/>
<wire x1="6.35" y1="0.635" x2="6.35" y2="-0.635" width="0.2032" layer="21"/>
<pad name="1" x="0" y="0" drill="1.016" diameter="1.8796" rot="R90"/>
<pad name="2" x="2.54" y="0" drill="1.016" diameter="1.8796" rot="R90"/>
<pad name="3" x="5.08" y="0" drill="1.016" diameter="1.8796" rot="R90"/>
<rectangle x1="4.826" y1="-0.254" x2="5.334" y2="0.254" layer="51"/>
<rectangle x1="2.286" y1="-0.254" x2="2.794" y2="0.254" layer="51"/>
<rectangle x1="-0.254" y1="-0.254" x2="0.254" y2="0.254" layer="51"/>
<text x="-1.27" y="1.397" size="0.6096" layer="25" font="vector" ratio="20">&gt;NAME</text>
<text x="-1.27" y="-2.032" size="0.6096" layer="27" font="vector" ratio="20">&gt;VALUE</text>
</package>
<package name="MOLEX-1X3" urn="urn:adsk.eagle:footprint:37679/1" library_version="1">
<description>&lt;h3&gt;PTH - 3 Pin Vertical Molex Polarized Header&lt;/h3&gt;
&lt;p&gt;&lt;b&gt;Datasheet referenced for footprint:&lt;/b&gt;&lt;a href="http://www.4uconnector.com/online/object/4udrawing/01932.pdf"&gt; 4UCONN part # 01932 &lt;/a&gt;&lt;/p&gt;
&lt;p&gt;Specifications:
&lt;ul&gt;&lt;li&gt;Pin count:3&lt;/li&gt;
&lt;li&gt;Pin pitch:0.1"&lt;/li&gt;
&lt;/ul&gt;&lt;/p&gt;
&lt;p&gt;Example device(s):
&lt;ul&gt;&lt;li&gt;CONN_03&lt;/li&gt;
&lt;/ul&gt;&lt;/p&gt;</description>
<wire x1="-1.27" y1="3.048" x2="-1.27" y2="-2.54" width="0.127" layer="21"/>
<wire x1="6.35" y1="3.048" x2="6.35" y2="-2.54" width="0.127" layer="21"/>
<wire x1="6.35" y1="3.048" x2="-1.27" y2="3.048" width="0.127" layer="21"/>
<wire x1="6.35" y1="-2.54" x2="5.08" y2="-2.54" width="0.127" layer="21"/>
<wire x1="5.08" y1="-2.54" x2="0" y2="-2.54" width="0.127" layer="21"/>
<wire x1="0" y1="-2.54" x2="-1.27" y2="-2.54" width="0.127" layer="21"/>
<wire x1="0" y1="-2.54" x2="0" y2="-1.27" width="0.127" layer="21"/>
<wire x1="0" y1="-1.27" x2="5.08" y2="-1.27" width="0.127" layer="21"/>
<wire x1="5.08" y1="-1.27" x2="5.08" y2="-2.54" width="0.127" layer="21"/>
<pad name="1" x="0" y="0" drill="1.016" diameter="1.8796" shape="square"/>
<pad name="2" x="2.54" y="0" drill="1.016" diameter="1.8796"/>
<pad name="3" x="5.08" y="0" drill="1.016" diameter="1.8796"/>
<text x="1.143" y="2.159" size="0.6096" layer="25" font="vector" ratio="20">&gt;NAME</text>
<text x="0.889" y="1.27" size="0.6096" layer="27" font="vector" ratio="20">&gt;VALUE</text>
</package>
<package name="SCREWTERMINAL-3.5MM-3" urn="urn:adsk.eagle:footprint:37680/1" library_version="1">
<description>&lt;h3&gt;Screw Terminal  3.5mm Pitch -3 Pin PTH&lt;/h3&gt;
&lt;p&gt;Specifications:
&lt;ul&gt;&lt;li&gt;Pin count: 3&lt;/li&gt;
&lt;li&gt;Pin pitch: 3.5mm/138mil&lt;/li&gt;
&lt;/ul&gt;&lt;/p&gt;
&lt;p&gt;&lt;a href=”https://www.sparkfun.com/datasheets/Prototyping/Screw-Terminal-3.5mm.pdf”&gt;Datasheet referenced for footprint&lt;/a&gt;&lt;/p&gt;
&lt;p&gt;Example device(s):
&lt;ul&gt;&lt;li&gt;CONN_03&lt;/li&gt;
&lt;/ul&gt;&lt;/p&gt;</description>
<wire x1="-1.75" y1="3.4" x2="8.75" y2="3.4" width="0.2032" layer="21"/>
<wire x1="8.75" y1="3.4" x2="8.75" y2="-2.8" width="0.2032" layer="21"/>
<wire x1="8.75" y1="-2.8" x2="8.75" y2="-3.6" width="0.2032" layer="21"/>
<wire x1="8.75" y1="-3.6" x2="-1.75" y2="-3.6" width="0.2032" layer="21"/>
<wire x1="-1.75" y1="-3.6" x2="-1.75" y2="-2.8" width="0.2032" layer="21"/>
<wire x1="-1.75" y1="-2.8" x2="-1.75" y2="3.4" width="0.2032" layer="21"/>
<wire x1="8.75" y1="-2.8" x2="-1.75" y2="-2.8" width="0.2032" layer="21"/>
<wire x1="-1.75" y1="-1.35" x2="-2.25" y2="-1.35" width="0.2032" layer="51"/>
<wire x1="-2.25" y1="-1.35" x2="-2.25" y2="-2.35" width="0.2032" layer="51"/>
<wire x1="-2.25" y1="-2.35" x2="-1.75" y2="-2.35" width="0.2032" layer="51"/>
<wire x1="8.75" y1="3.15" x2="9.25" y2="3.15" width="0.2032" layer="51"/>
<wire x1="9.25" y1="3.15" x2="9.25" y2="2.15" width="0.2032" layer="51"/>
<wire x1="9.25" y1="2.15" x2="8.75" y2="2.15" width="0.2032" layer="51"/>
<pad name="1" x="0" y="0" drill="1.2" diameter="2.413" shape="square"/>
<pad name="2" x="3.5" y="0" drill="1.2" diameter="2.413"/>
<pad name="3" x="7" y="0" drill="1.2" diameter="2.413"/>
<text x="2.159" y="3.683" size="0.6096" layer="25" font="vector" ratio="20">&gt;NAME</text>
<text x="2.032" y="-4.572" size="0.6096" layer="27" font="vector" ratio="20">&gt;VALUE</text>
</package>
<package name="1X03_LOCK" urn="urn:adsk.eagle:footprint:37681/1" library_version="1">
<description>&lt;h3&gt;Plated Through Hole - 3 Pin Locking Footprint&lt;/h3&gt;
Pins are staggered 0.005" off center to lock pins while soldering. 
&lt;p&gt;Specifications:
&lt;ul&gt;&lt;li&gt;Pin count:3&lt;/li&gt;
&lt;li&gt;Pin pitch:0.1"&lt;/li&gt;
&lt;/ul&gt;&lt;/p&gt;
&lt;p&gt;Example device(s):
&lt;ul&gt;&lt;li&gt;CONN_03&lt;/li&gt;
&lt;/ul&gt;&lt;/p&gt;</description>
<wire x1="3.81" y1="0.635" x2="4.445" y2="1.27" width="0.2032" layer="21"/>
<wire x1="4.445" y1="1.27" x2="5.715" y2="1.27" width="0.2032" layer="21"/>
<wire x1="5.715" y1="1.27" x2="6.35" y2="0.635" width="0.2032" layer="21"/>
<wire x1="6.35" y1="-0.635" x2="5.715" y2="-1.27" width="0.2032" layer="21"/>
<wire x1="5.715" y1="-1.27" x2="4.445" y2="-1.27" width="0.2032" layer="21"/>
<wire x1="4.445" y1="-1.27" x2="3.81" y2="-0.635" width="0.2032" layer="21"/>
<wire x1="-0.635" y1="1.27" x2="0.635" y2="1.27" width="0.2032" layer="21"/>
<wire x1="0.635" y1="1.27" x2="1.27" y2="0.635" width="0.2032" layer="21"/>
<wire x1="1.27" y1="-0.635" x2="0.635" y2="-1.27" width="0.2032" layer="21"/>
<wire x1="1.27" y1="0.635" x2="1.905" y2="1.27" width="0.2032" layer="21"/>
<wire x1="1.905" y1="1.27" x2="3.175" y2="1.27" width="0.2032" layer="21"/>
<wire x1="3.175" y1="1.27" x2="3.81" y2="0.635" width="0.2032" layer="21"/>
<wire x1="3.81" y1="-0.635" x2="3.175" y2="-1.27" width="0.2032" layer="21"/>
<wire x1="3.175" y1="-1.27" x2="1.905" y2="-1.27" width="0.2032" layer="21"/>
<wire x1="1.905" y1="-1.27" x2="1.27" y2="-0.635" width="0.2032" layer="21"/>
<wire x1="-1.27" y1="0.635" x2="-1.27" y2="-0.635" width="0.2032" layer="21"/>
<wire x1="-0.635" y1="1.27" x2="-1.27" y2="0.635" width="0.2032" layer="21"/>
<wire x1="-1.27" y1="-0.635" x2="-0.635" y2="-1.27" width="0.2032" layer="21"/>
<wire x1="0.635" y1="-1.27" x2="-0.635" y2="-1.27" width="0.2032" layer="21"/>
<wire x1="6.35" y1="0.635" x2="6.35" y2="-0.635" width="0.2032" layer="21"/>
<pad name="1" x="0" y="0.127" drill="1.016" diameter="1.8796" rot="R90"/>
<pad name="2" x="2.54" y="-0.127" drill="1.016" diameter="1.8796" rot="R90"/>
<pad name="3" x="5.08" y="0.127" drill="1.016" diameter="1.8796" rot="R90"/>
<rectangle x1="4.826" y1="-0.254" x2="5.334" y2="0.254" layer="51"/>
<rectangle x1="2.286" y1="-0.254" x2="2.794" y2="0.254" layer="51"/>
<rectangle x1="-0.254" y1="-0.254" x2="0.254" y2="0.254" layer="51"/>
<text x="-1.27" y="1.397" size="0.6096" layer="25" font="vector" ratio="20">&gt;NAME</text>
<text x="-1.27" y="-2.032" size="0.6096" layer="27" font="vector" ratio="20">&gt;VALUE</text>
</package>
<package name="1X03_LOCK_LONGPADS" urn="urn:adsk.eagle:footprint:37682/1" library_version="1">
<description>&lt;h3&gt;Plated Through Hole - 3 Pin Long Pad w/ Locking Footprint&lt;/h3&gt;
Holes are offset 0.005" from center to lock pins in place while soldering. 
&lt;p&gt;Specifications:
&lt;ul&gt;&lt;li&gt;Pin count:3&lt;/li&gt;
&lt;li&gt;Pin pitch:0.1"&lt;/li&gt;
&lt;/ul&gt;&lt;/p&gt;
&lt;p&gt;Example device(s):
&lt;ul&gt;&lt;li&gt;CONN_03&lt;/li&gt;
&lt;/ul&gt;&lt;/p&gt;</description>
<wire x1="1.524" y1="-0.127" x2="1.016" y2="-0.127" width="0.2032" layer="21"/>
<wire x1="4.064" y1="-0.127" x2="3.556" y2="-0.127" width="0.2032" layer="21"/>
<wire x1="-1.27" y1="-0.127" x2="-1.016" y2="-0.127" width="0.2032" layer="21"/>
<wire x1="-1.27" y1="-0.127" x2="-1.27" y2="0.8636" width="0.2032" layer="21"/>
<wire x1="-1.27" y1="0.8636" x2="-0.9906" y2="1.143" width="0.2032" layer="21"/>
<wire x1="-1.27" y1="-0.127" x2="-1.27" y2="-1.1176" width="0.2032" layer="21"/>
<wire x1="-1.27" y1="-1.1176" x2="-0.9906" y2="-1.397" width="0.2032" layer="21"/>
<wire x1="6.35" y1="-0.127" x2="6.096" y2="-0.127" width="0.2032" layer="21"/>
<wire x1="6.35" y1="-0.127" x2="6.35" y2="-1.1176" width="0.2032" layer="21"/>
<wire x1="6.35" y1="-1.1176" x2="6.0706" y2="-1.397" width="0.2032" layer="21"/>
<wire x1="6.35" y1="-0.127" x2="6.35" y2="0.8636" width="0.2032" layer="21"/>
<wire x1="6.35" y1="0.8636" x2="6.0706" y2="1.143" width="0.2032" layer="21"/>
<pad name="1" x="0" y="0" drill="1.016" shape="long" rot="R90"/>
<pad name="2" x="2.54" y="-0.254" drill="1.016" shape="long" rot="R90"/>
<pad name="3" x="5.08" y="0" drill="1.016" shape="long" rot="R90"/>
<rectangle x1="-0.2921" y1="-0.4191" x2="0.2921" y2="0.1651" layer="51"/>
<rectangle x1="2.2479" y1="-0.4191" x2="2.8321" y2="0.1651" layer="51"/>
<rectangle x1="4.7879" y1="-0.4191" x2="5.3721" y2="0.1651" layer="51"/>
<text x="-1.27" y="1.778" size="0.6096" layer="25" font="vector" ratio="20">&gt;NAME</text>
<text x="-1.27" y="-2.413" size="0.6096" layer="27" font="vector" ratio="20">&gt;VALUE</text>
</package>
<package name="MOLEX-1X3_LOCK" urn="urn:adsk.eagle:footprint:37683/1" library_version="1">
<description>&lt;h3&gt;PTH - 3 Pin Vertical Molex Polarized Header&lt;/h3&gt;
Pins are offset 0.005" from center to lock pins in place during soldering. 
&lt;p&gt;&lt;b&gt;Datasheet referenced for footprint:&lt;/b&gt;&lt;a href="http://www.4uconnector.com/online/object/4udrawing/01932.pdf"&gt; 4UCONN part # 01932 &lt;/a&gt;&lt;/p&gt;
&lt;p&gt;Specifications:
&lt;ul&gt;&lt;li&gt;Pin count:3&lt;/li&gt;
&lt;li&gt;Pin pitch:0.1"&lt;/li&gt;
&lt;/ul&gt;&lt;/p&gt;
&lt;p&gt;Example device(s):
&lt;ul&gt;&lt;li&gt;CONN_03&lt;/li&gt;
&lt;/ul&gt;&lt;/p&gt;</description>
<wire x1="-1.27" y1="3.048" x2="-1.27" y2="-2.54" width="0.127" layer="21"/>
<wire x1="6.35" y1="3.048" x2="6.35" y2="-2.54" width="0.127" layer="21"/>
<wire x1="6.35" y1="3.048" x2="-1.27" y2="3.048" width="0.127" layer="21"/>
<wire x1="6.35" y1="-2.54" x2="5.08" y2="-2.54" width="0.127" layer="21"/>
<wire x1="5.08" y1="-2.54" x2="0" y2="-2.54" width="0.127" layer="21"/>
<wire x1="0" y1="-2.54" x2="-1.27" y2="-2.54" width="0.127" layer="21"/>
<wire x1="0" y1="-2.54" x2="0" y2="-1.27" width="0.127" layer="21"/>
<wire x1="0" y1="-1.27" x2="5.08" y2="-1.27" width="0.127" layer="21"/>
<wire x1="5.08" y1="-1.27" x2="5.08" y2="-2.54" width="0.127" layer="21"/>
<pad name="1" x="0" y="0.127" drill="1.016" diameter="1.8796" shape="square"/>
<pad name="2" x="2.54" y="-0.127" drill="1.016" diameter="1.8796"/>
<pad name="3" x="5.08" y="0.127" drill="1.016" diameter="1.8796"/>
<rectangle x1="-0.2921" y1="-0.2921" x2="0.2921" y2="0.2921" layer="51"/>
<rectangle x1="2.2479" y1="-0.2921" x2="2.8321" y2="0.2921" layer="51"/>
<rectangle x1="4.7879" y1="-0.2921" x2="5.3721" y2="0.2921" layer="51"/>
<text x="1.143" y="3.429" size="0.6096" layer="25" font="vector" ratio="20">&gt;NAME</text>
<text x="0.889" y="-2.794" size="0.6096" layer="27" font="vector" ratio="20" align="top-left">&gt;VALUE</text>
</package>
<package name="SCREWTERMINAL-3.5MM-3_LOCK.007S" urn="urn:adsk.eagle:footprint:37684/1" library_version="1">
<description>&lt;h3&gt;Screw Terminal  3.5mm Pitch -3 Pin PTH Locking&lt;/h3&gt;
Holes are offset 0.007" from center to hold pins in place during soldering. 
&lt;p&gt;Specifications:
&lt;ul&gt;&lt;li&gt;Pin count: 3&lt;/li&gt;
&lt;li&gt;Pin pitch: 3.5mm/138mil&lt;/li&gt;
&lt;/ul&gt;&lt;/p&gt;
&lt;p&gt;&lt;a href=”https://www.sparkfun.com/datasheets/Prototyping/Screw-Terminal-3.5mm.pdf”&gt;Datasheet referenced for footprint&lt;/a&gt;&lt;/p&gt;
&lt;p&gt;Example device(s):
&lt;ul&gt;&lt;li&gt;CONN_03&lt;/li&gt;
&lt;/ul&gt;&lt;/p&gt;</description>
<wire x1="-1.75" y1="3.4" x2="8.75" y2="3.4" width="0.2032" layer="21"/>
<wire x1="8.75" y1="3.4" x2="8.75" y2="-2.8" width="0.2032" layer="21"/>
<wire x1="8.75" y1="-2.8" x2="8.75" y2="-3.6" width="0.2032" layer="21"/>
<wire x1="8.75" y1="-3.6" x2="-1.75" y2="-3.6" width="0.2032" layer="21"/>
<wire x1="-1.75" y1="-3.6" x2="-1.75" y2="-2.8" width="0.2032" layer="21"/>
<wire x1="-1.75" y1="-2.8" x2="-1.75" y2="3.4" width="0.2032" layer="21"/>
<wire x1="8.75" y1="-2.8" x2="-1.75" y2="-2.8" width="0.2032" layer="21"/>
<wire x1="-1.75" y1="-1.35" x2="-2.25" y2="-1.35" width="0.2032" layer="51"/>
<wire x1="-2.25" y1="-1.35" x2="-2.25" y2="-2.35" width="0.2032" layer="51"/>
<wire x1="-2.25" y1="-2.35" x2="-1.75" y2="-2.35" width="0.2032" layer="51"/>
<wire x1="8.75" y1="3.15" x2="9.25" y2="3.15" width="0.2032" layer="51"/>
<wire x1="9.25" y1="3.15" x2="9.25" y2="2.15" width="0.2032" layer="51"/>
<wire x1="9.25" y1="2.15" x2="8.75" y2="2.15" width="0.2032" layer="51"/>
<circle x="0" y="0" radius="0.425" width="0.001" layer="51"/>
<circle x="3.5" y="0" radius="0.425" width="0.001" layer="51"/>
<circle x="7" y="0" radius="0.425" width="0.001" layer="51"/>
<pad name="1" x="-0.1778" y="0" drill="1.2" diameter="2.032" shape="square"/>
<pad name="2" x="3.5" y="0" drill="1.2" diameter="2.032"/>
<pad name="3" x="7.1778" y="0" drill="1.2" diameter="2.032"/>
<text x="2.032" y="3.683" size="0.6096" layer="25" font="vector" ratio="20">&gt;NAME</text>
<text x="1.905" y="-4.699" size="0.6096" layer="27" font="vector" ratio="20">&gt;VALUE</text>
</package>
<package name="1X03_NO_SILK" urn="urn:adsk.eagle:footprint:37685/1" library_version="1">
<description>&lt;h3&gt;Plated Through Hole - 3 Pin No Silk Outline&lt;/h3&gt;
&lt;p&gt;Specifications:
&lt;ul&gt;&lt;li&gt;Pin count:3&lt;/li&gt;
&lt;li&gt;Pin pitch:0.1"&lt;/li&gt;
&lt;/ul&gt;&lt;/p&gt;
&lt;p&gt;Example device(s):
&lt;ul&gt;&lt;li&gt;CONN_03&lt;/li&gt;
&lt;/ul&gt;&lt;/p&gt;</description>
<pad name="1" x="0" y="0" drill="1.016" diameter="1.8796" rot="R90"/>
<pad name="2" x="2.54" y="0" drill="1.016" diameter="1.8796" rot="R90"/>
<pad name="3" x="5.08" y="0" drill="1.016" diameter="1.8796" rot="R90"/>
<rectangle x1="4.826" y1="-0.254" x2="5.334" y2="0.254" layer="51"/>
<rectangle x1="2.286" y1="-0.254" x2="2.794" y2="0.254" layer="51"/>
<rectangle x1="-0.254" y1="-0.254" x2="0.254" y2="0.254" layer="51"/>
<text x="-1.27" y="1.397" size="0.6096" layer="25" font="vector" ratio="20">&gt;NAME</text>
<text x="-1.27" y="-2.032" size="0.6096" layer="27" font="vector" ratio="20">&gt;VALUE</text>
</package>
<package name="1X03_LONGPADS" urn="urn:adsk.eagle:footprint:37686/1" library_version="1">
<description>&lt;h3&gt;Plated Through Hole - 3 Pin Long Pads&lt;/h3&gt;
&lt;p&gt;Specifications:
&lt;ul&gt;&lt;li&gt;Pin count:3&lt;/li&gt;
&lt;li&gt;Pin pitch:0.1"&lt;/li&gt;
&lt;/ul&gt;&lt;/p&gt;
&lt;p&gt;Example device(s):
&lt;ul&gt;&lt;li&gt;CONN_03&lt;/li&gt;
&lt;/ul&gt;&lt;/p&gt;</description>
<wire x1="-1.27" y1="0.635" x2="-1.27" y2="-0.635" width="0.2032" layer="21"/>
<wire x1="6.35" y1="0.635" x2="6.35" y2="-0.635" width="0.2032" layer="21"/>
<pad name="1" x="0" y="0" drill="1.1176" diameter="1.8796" shape="long" rot="R90"/>
<pad name="2" x="2.54" y="0" drill="1.1176" diameter="1.8796" shape="long" rot="R90"/>
<pad name="3" x="5.08" y="0" drill="1.1176" diameter="1.8796" shape="long" rot="R90"/>
<rectangle x1="4.826" y1="-0.254" x2="5.334" y2="0.254" layer="51"/>
<rectangle x1="2.286" y1="-0.254" x2="2.794" y2="0.254" layer="51"/>
<rectangle x1="-0.254" y1="-0.254" x2="0.254" y2="0.254" layer="51"/>
<text x="-1.27" y="2.032" size="0.6096" layer="25" font="vector" ratio="20">&gt;NAME</text>
<text x="-1.27" y="-2.667" size="0.6096" layer="27" font="vector" ratio="20">&gt;VALUE</text>
</package>
<package name="JST-3-PTH" urn="urn:adsk.eagle:footprint:37687/1" library_version="1">
<description>&lt;h3&gt;JST 3 Pin Right Angle Plated Through Hole&lt;/h3&gt;
&lt;p&gt;Specifications:
&lt;ul&gt;&lt;li&gt;Pin count:3&lt;/li&gt;
&lt;li&gt;Pin pitch:2mm&lt;/li&gt;
&lt;/ul&gt;&lt;/p&gt;
&lt;p&gt;&lt;a href=”https://www.sparkfun.com/datasheets/Prototyping/ePH.pdf”&gt;Datasheet referenced for footprint&lt;/a&gt;&lt;/p&gt;
&lt;p&gt;Example device(s):
&lt;ul&gt;&lt;li&gt;CONN_03&lt;/li&gt;
&lt;/ul&gt;&lt;/p&gt;</description>
<wire x1="-3.95" y1="-1.6" x2="-3.95" y2="6" width="0.2032" layer="21"/>
<wire x1="-3.95" y1="6" x2="3.95" y2="6" width="0.2032" layer="21"/>
<wire x1="3.95" y1="6" x2="3.95" y2="-1.6" width="0.2032" layer="21"/>
<wire x1="-3.95" y1="-1.6" x2="-3.3" y2="-1.6" width="0.2032" layer="21"/>
<wire x1="3.95" y1="-1.6" x2="3.3" y2="-1.6" width="0.2032" layer="21"/>
<wire x1="-3.3" y1="-1.6" x2="-3.3" y2="0" width="0.2032" layer="21"/>
<wire x1="3.3" y1="-1.6" x2="3.3" y2="0" width="0.2032" layer="21"/>
<pad name="1" x="-2" y="0" drill="0.7" diameter="1.6"/>
<pad name="2" x="0" y="0" drill="0.7" diameter="1.6"/>
<pad name="3" x="2" y="0" drill="0.7" diameter="1.6"/>
<text x="-2.4" y="0.67" size="1.27" layer="51">+</text>
<text x="-0.4" y="0.67" size="1.27" layer="51">-</text>
<text x="1.7" y="0.87" size="0.8" layer="51">S</text>
<text x="-1.397" y="3.429" size="0.6096" layer="25" font="vector" ratio="20">&gt;NAME</text>
<text x="-1.651" y="2.54" size="0.6096" layer="27" font="vector" ratio="20">&gt;VALUE</text>
</package>
<package name="1X03_PP_HOLES_ONLY" urn="urn:adsk.eagle:footprint:37688/1" library_version="1">
<description>&lt;h3&gt;Pogo Pins - 3 Pin&lt;/h3&gt;
&lt;p&gt;Specifications:
&lt;ul&gt;&lt;li&gt;Pin count:3&lt;/li&gt;
&lt;/ul&gt;&lt;/p&gt;
&lt;p&gt;Example device(s):
&lt;ul&gt;&lt;li&gt;CONN_03&lt;/li&gt;
&lt;/ul&gt;&lt;/p&gt;</description>
<circle x="0" y="0" radius="0.635" width="0.127" layer="51"/>
<circle x="2.54" y="0" radius="0.635" width="0.127" layer="51"/>
<circle x="5.08" y="0" radius="0.635" width="0.127" layer="51"/>
<pad name="1" x="0" y="0" drill="0.9" diameter="0.8128" rot="R90"/>
<pad name="2" x="2.54" y="0" drill="0.9" diameter="0.8128" rot="R90"/>
<pad name="3" x="5.08" y="0" drill="0.9" diameter="0.8128" rot="R90"/>
<hole x="0" y="0" drill="1.4732"/>
<hole x="2.54" y="0" drill="1.4732"/>
<hole x="5.08" y="0" drill="1.4732"/>
<text x="-1.27" y="1.143" size="0.6096" layer="25" font="vector" ratio="20">&gt;NAME</text>
<text x="-1.27" y="-1.778" size="0.6096" layer="27" font="vector" ratio="20">&gt;VALUE</text>
</package>
<package name="SCREWTERMINAL-5MM-3" urn="urn:adsk.eagle:footprint:37689/1" library_version="1">
<description>&lt;h3&gt;Screw Terminal  5mm Pitch -3 Pin PTH&lt;/h3&gt;
&lt;p&gt;Specifications:
&lt;ul&gt;&lt;li&gt;Pin count: 3&lt;/li&gt;
&lt;li&gt;Pin pitch: 5mm/197mil&lt;/li&gt;
&lt;/ul&gt;&lt;/p&gt;
&lt;p&gt;&lt;a href=”https://www.sparkfun.com/datasheets/Prototyping/Screw-Terminal-5mm.pdf”&gt;Datasheet referenced for footprint&lt;/a&gt;&lt;/p&gt;
&lt;p&gt;Example device(s):
&lt;ul&gt;&lt;li&gt;CONN_03&lt;/li&gt;
&lt;/ul&gt;&lt;/p&gt;</description>
<wire x1="-3.1" y1="4.2" x2="13.1" y2="4.2" width="0.2032" layer="21"/>
<wire x1="13.1" y1="4.2" x2="13.1" y2="-2.3" width="0.2032" layer="21"/>
<wire x1="13.1" y1="-2.3" x2="13.1" y2="-3.3" width="0.2032" layer="21"/>
<wire x1="13.1" y1="-3.3" x2="-3.1" y2="-3.3" width="0.2032" layer="21"/>
<wire x1="-3.1" y1="-3.3" x2="-3.1" y2="-2.3" width="0.2032" layer="21"/>
<wire x1="-3.1" y1="-2.3" x2="-3.1" y2="4.2" width="0.2032" layer="21"/>
<wire x1="13.1" y1="-2.3" x2="-3.1" y2="-2.3" width="0.2032" layer="21"/>
<wire x1="-3.1" y1="-1.35" x2="-3.7" y2="-1.35" width="0.2032" layer="51"/>
<wire x1="-3.7" y1="-1.35" x2="-3.7" y2="-2.35" width="0.2032" layer="51"/>
<wire x1="-3.7" y1="-2.35" x2="-3.1" y2="-2.35" width="0.2032" layer="51"/>
<wire x1="13.1" y1="4" x2="13.7" y2="4" width="0.2032" layer="51"/>
<wire x1="13.7" y1="4" x2="13.7" y2="3" width="0.2032" layer="51"/>
<wire x1="13.7" y1="3" x2="13.1" y2="3" width="0.2032" layer="51"/>
<circle x="2.5" y="3.7" radius="0.2828" width="0.127" layer="51"/>
<pad name="1" x="0" y="0" drill="1.3" diameter="2.413" shape="square"/>
<pad name="2" x="5" y="0" drill="1.3" diameter="2.413"/>
<pad name="3" x="10" y="0" drill="1.3" diameter="2.413"/>
<text x="3.683" y="2.794" size="0.6096" layer="25" font="vector" ratio="20">&gt;NAME</text>
<text x="3.429" y="1.905" size="0.6096" layer="27" font="vector" ratio="20">&gt;VALUE</text>
</package>
<package name="1X03_LOCK_NO_SILK" urn="urn:adsk.eagle:footprint:37690/1" library_version="1">
<description>&lt;h3&gt;Plated Through Hole - 3 Pin Locking Footprint w/out Silk Outline&lt;/h3&gt;
Holes are offset from center 0.005" to lock pins in place while soldering. 
&lt;p&gt;Specifications:
&lt;ul&gt;&lt;li&gt;Pin count:3&lt;/li&gt;
&lt;li&gt;Pin pitch:0.1"&lt;/li&gt;
&lt;/ul&gt;&lt;/p&gt;
&lt;p&gt;Example device(s):
&lt;ul&gt;&lt;li&gt;CONN_03&lt;/li&gt;
&lt;/ul&gt;&lt;/p&gt;</description>
<pad name="1" x="0" y="0.127" drill="1.016" diameter="1.8796" rot="R90"/>
<pad name="2" x="2.54" y="-0.127" drill="1.016" diameter="1.8796" rot="R90"/>
<pad name="3" x="5.08" y="0.127" drill="1.016" diameter="1.8796" rot="R90"/>
<rectangle x1="4.826" y1="-0.254" x2="5.334" y2="0.254" layer="51"/>
<rectangle x1="2.286" y1="-0.254" x2="2.794" y2="0.254" layer="51"/>
<rectangle x1="-0.254" y1="-0.254" x2="0.254" y2="0.254" layer="51"/>
<text x="-1.27" y="1.397" size="0.6096" layer="25" font="vector" ratio="20">&gt;NAME</text>
<text x="-1.27" y="-2.032" size="0.6096" layer="27" font="vector" ratio="20">&gt;VALUE</text>
</package>
<package name="JST-3-SMD" urn="urn:adsk.eagle:footprint:37691/1" library_version="1">
<description>&lt;h3&gt;JST 3 Pin Right Angle SMT&lt;/h3&gt;
&lt;p&gt;Specifications:
&lt;ul&gt;&lt;li&gt;Pin count:3&lt;/li&gt;
&lt;li&gt;Pin pitch:2mm&lt;/li&gt;
&lt;/ul&gt;&lt;/p&gt;
&lt;p&gt;Example device(s):
&lt;ul&gt;&lt;li&gt;CONN_03&lt;/li&gt;
&lt;/ul&gt;&lt;/p&gt;</description>
<wire x1="-4.99" y1="-2.07" x2="-4.99" y2="-5.57" width="0.2032" layer="21"/>
<wire x1="-4.99" y1="-5.57" x2="-4.19" y2="-5.57" width="0.2032" layer="21"/>
<wire x1="-4.19" y1="-5.57" x2="-4.19" y2="-3.07" width="0.2032" layer="21"/>
<wire x1="-4.19" y1="-3.07" x2="-2.99" y2="-3.07" width="0.2032" layer="21"/>
<wire x1="3.01" y1="-3.07" x2="4.21" y2="-3.07" width="0.2032" layer="21"/>
<wire x1="4.21" y1="-3.07" x2="4.21" y2="-5.57" width="0.2032" layer="21"/>
<wire x1="4.21" y1="-5.57" x2="5.01" y2="-5.57" width="0.2032" layer="21"/>
<wire x1="5.01" y1="-5.57" x2="5.01" y2="-2.07" width="0.2032" layer="21"/>
<wire x1="3.01" y1="1.93" x2="-2.99" y2="1.93" width="0.2032" layer="21"/>
<smd name="1" x="-1.99" y="-4.77" dx="1" dy="4.6" layer="1"/>
<smd name="3" x="2.01" y="-4.77" dx="1" dy="4.6" layer="1"/>
<smd name="NC1" x="-4.39" y="0.43" dx="3.4" dy="1.6" layer="1" rot="R90"/>
<smd name="NC2" x="4.41" y="0.43" dx="3.4" dy="1.6" layer="1" rot="R90"/>
<smd name="2" x="0.01" y="-4.77" dx="1" dy="4.6" layer="1"/>
<text x="-1.397" y="0.635" size="0.6096" layer="25" font="vector" ratio="20">&gt;NAME</text>
<text x="-1.651" y="-1.27" size="0.6096" layer="27" font="vector" ratio="20">&gt;VALUE</text>
</package>
<package name="1X03-1MM-RA" urn="urn:adsk.eagle:footprint:37692/1" library_version="1">
<description>&lt;h3&gt;Plated Through Hole - 3 Pin SMD&lt;/h3&gt;
&lt;p&gt;Specifications:
&lt;ul&gt;&lt;li&gt;Pin count:3&lt;/li&gt;
&lt;/ul&gt;&lt;/p&gt;
&lt;p&gt;Example device(s):
&lt;ul&gt;&lt;li&gt;CONN_03&lt;/li&gt;
&lt;/ul&gt;&lt;/p&gt;</description>
<wire x1="-1" y1="-4.6" x2="1" y2="-4.6" width="0.254" layer="21"/>
<wire x1="-2.5" y1="-2" x2="-2.5" y2="-0.35" width="0.254" layer="21"/>
<wire x1="1.75" y1="-0.35" x2="2.4997" y2="-0.35" width="0.254" layer="21"/>
<wire x1="2.4997" y1="-0.35" x2="2.4997" y2="-2" width="0.254" layer="21"/>
<wire x1="-2.5" y1="-0.35" x2="-1.75" y2="-0.35" width="0.254" layer="21"/>
<circle x="-2" y="0.3" radius="0.1414" width="0.4" layer="21"/>
<smd name="NC2" x="-2.3" y="-3.675" dx="1.2" dy="2" layer="1"/>
<smd name="NC1" x="2.3" y="-3.675" dx="1.2" dy="2" layer="1"/>
<smd name="1" x="-1" y="0" dx="0.6" dy="1.35" layer="1"/>
<smd name="2" x="0" y="0" dx="0.6" dy="1.35" layer="1"/>
<smd name="3" x="1" y="0" dx="0.6" dy="1.35" layer="1"/>
<text x="-1.397" y="-1.651" size="0.6096" layer="25" font="vector" ratio="20">&gt;NAME</text>
<text x="-1.651" y="-2.54" size="0.6096" layer="27" font="vector" ratio="20">&gt;VALUE</text>
</package>
<package name="1X03_SMD_RA_FEMALE" urn="urn:adsk.eagle:footprint:37693/1" library_version="1">
<description>&lt;h3&gt;SMD - 3 Pin Right Angle Female Header&lt;/h3&gt;
Silk outline of pin location
&lt;p&gt;Specifications:
&lt;ul&gt;&lt;li&gt;Pin count:3&lt;/li&gt;
&lt;li&gt;Pin pitch:0.1"&lt;/li&gt;
&lt;/ul&gt;&lt;/p&gt;
&lt;p&gt;Example device(s):
&lt;ul&gt;&lt;li&gt;CONN_03&lt;/li&gt;
&lt;/ul&gt;&lt;/p&gt;</description>
<wire x1="-3.935" y1="4.25" x2="-3.935" y2="-4.25" width="0.1778" layer="21"/>
<wire x1="3.935" y1="4.25" x2="-3.935" y2="4.25" width="0.1778" layer="21"/>
<wire x1="3.935" y1="-4.25" x2="3.935" y2="4.25" width="0.1778" layer="21"/>
<wire x1="-3.935" y1="-4.25" x2="3.935" y2="-4.25" width="0.1778" layer="21"/>
<rectangle x1="-0.32" y1="6.8" x2="0.32" y2="7.65" layer="51"/>
<rectangle x1="2.22" y1="6.8" x2="2.86" y2="7.65" layer="51"/>
<rectangle x1="-2.86" y1="6.8" x2="-2.22" y2="7.65" layer="51"/>
<smd name="3" x="2.54" y="7.225" dx="1.25" dy="3" layer="1" rot="R180"/>
<smd name="2" x="0" y="7.225" dx="1.25" dy="3" layer="1" rot="R180"/>
<smd name="1" x="-2.54" y="7.225" dx="1.25" dy="3" layer="1" rot="R180"/>
<text x="-1.524" y="0.889" size="0.6096" layer="25" font="vector" ratio="20">&gt;NAME</text>
<text x="-1.651" y="-1.27" size="0.6096" layer="27" font="vector" ratio="20">&gt;VALUE</text>
</package>
<package name="1X03_SMD_RA_MALE" urn="urn:adsk.eagle:footprint:37694/1" library_version="1">
<description>&lt;h3&gt;SMD- 3 Pin Right Angle Male Headers&lt;/h3&gt;
No silk outline, but tDocu layer shows pin location. 
&lt;p&gt;Specifications:
&lt;ul&gt;&lt;li&gt;Pin count:3&lt;/li&gt;
&lt;li&gt;Pin pitch:0.1"&lt;/li&gt;
&lt;/ul&gt;&lt;/p&gt;
&lt;p&gt;Example device(s):
&lt;ul&gt;&lt;li&gt;CONN_03&lt;/li&gt;
&lt;/ul&gt;&lt;/p&gt;</description>
<wire x1="3.81" y1="1.25" x2="-3.81" y2="1.25" width="0.1778" layer="51"/>
<wire x1="-3.81" y1="1.25" x2="-3.81" y2="-1.25" width="0.1778" layer="51"/>
<wire x1="3.81" y1="-1.25" x2="2.53" y2="-1.25" width="0.1778" layer="51"/>
<wire x1="2.53" y1="-1.25" x2="-0.01" y2="-1.25" width="0.1778" layer="51"/>
<wire x1="-0.01" y1="-1.25" x2="-2.55" y2="-1.25" width="0.1778" layer="51"/>
<wire x1="-2.55" y1="-1.25" x2="-3.81" y2="-1.25" width="0.1778" layer="51"/>
<wire x1="3.81" y1="-1.25" x2="3.81" y2="1.25" width="0.1778" layer="51"/>
<wire x1="2.53" y1="-1.25" x2="2.53" y2="-7.25" width="0.127" layer="51"/>
<wire x1="-0.01" y1="-1.25" x2="-0.01" y2="-7.25" width="0.127" layer="51"/>
<wire x1="-2.55" y1="-1.25" x2="-2.55" y2="-7.25" width="0.127" layer="51"/>
<rectangle x1="-0.32" y1="4.15" x2="0.32" y2="5.95" layer="51"/>
<rectangle x1="-2.86" y1="4.15" x2="-2.22" y2="5.95" layer="51"/>
<rectangle x1="2.22" y1="4.15" x2="2.86" y2="5.95" layer="51"/>
<smd name="1" x="-2.54" y="5" dx="3" dy="1" layer="1" rot="R90"/>
<smd name="2" x="0" y="5" dx="3" dy="1" layer="1" rot="R90"/>
<smd name="3" x="2.54" y="5" dx="3" dy="1" layer="1" rot="R90"/>
<text x="-1.524" y="0.254" size="0.6096" layer="25" font="vector" ratio="20">&gt;NAME</text>
<text x="-1.651" y="-0.889" size="0.6096" layer="27" font="vector" ratio="20">&gt;VALUE</text>
</package>
<package name="1X03_SMD_RA_MALE_POST" urn="urn:adsk.eagle:footprint:37695/1" library_version="1">
<description>&lt;h3&gt;SMD - 3 Pin Right Angle Male Header w/ Alignment Posts&lt;/h3&gt;
&lt;p&gt;&lt;b&gt;Datasheet referenced for footprint:&lt;/b&gt;&lt;a href="http://www.4uconnector.com/online/object/4udrawing/11026.pdf"&gt; 4UCONN part # 11026 &lt;/a&gt;&lt;/p&gt;
&lt;p&gt;Specifications:
&lt;ul&gt;&lt;li&gt;Pin count:3&lt;/li&gt;
&lt;li&gt;Pin pitch:0.1"&lt;/li&gt;
&lt;/ul&gt;&lt;/p&gt;
&lt;p&gt;Example device(s):
&lt;ul&gt;&lt;li&gt;CONN_03&lt;/li&gt;
&lt;/ul&gt;&lt;/p&gt;</description>
<wire x1="3.81" y1="1.25" x2="-3.81" y2="1.25" width="0.1778" layer="51"/>
<wire x1="-3.81" y1="1.25" x2="-3.81" y2="-1.25" width="0.1778" layer="51"/>
<wire x1="3.81" y1="-1.25" x2="2.53" y2="-1.25" width="0.1778" layer="51"/>
<wire x1="2.53" y1="-1.25" x2="-0.01" y2="-1.25" width="0.1778" layer="51"/>
<wire x1="-0.01" y1="-1.25" x2="-2.55" y2="-1.25" width="0.1778" layer="51"/>
<wire x1="-2.55" y1="-1.25" x2="-3.81" y2="-1.25" width="0.1778" layer="51"/>
<wire x1="3.81" y1="-1.25" x2="3.81" y2="1.25" width="0.1778" layer="51"/>
<wire x1="2.53" y1="-1.25" x2="2.53" y2="-7.25" width="0.127" layer="51"/>
<wire x1="-0.01" y1="-1.25" x2="-0.01" y2="-7.25" width="0.127" layer="51"/>
<wire x1="-2.55" y1="-1.25" x2="-2.55" y2="-7.25" width="0.127" layer="51"/>
<rectangle x1="-0.32" y1="4.15" x2="0.32" y2="5.95" layer="51"/>
<rectangle x1="-2.86" y1="4.15" x2="-2.22" y2="5.95" layer="51"/>
<rectangle x1="2.22" y1="4.15" x2="2.86" y2="5.95" layer="51"/>
<smd name="1" x="-2.54" y="5.07" dx="2.5" dy="1.27" layer="1" rot="R90"/>
<smd name="2" x="0" y="5.07" dx="2.5" dy="1.27" layer="1" rot="R90"/>
<smd name="3" x="2.54" y="5.07" dx="2.5" dy="1.27" layer="1" rot="R90"/>
<hole x="-1.27" y="0" drill="1.6"/>
<hole x="1.27" y="0" drill="1.6"/>
<text x="-1.397" y="1.524" size="0.6096" layer="25" font="vector" ratio="20">&gt;NAME</text>
<text x="-1.651" y="-2.286" size="0.6096" layer="27" font="vector" ratio="20">&gt;VALUE</text>
</package>
<package name="JST-3-PTH-VERT" urn="urn:adsk.eagle:footprint:37696/1" library_version="1">
<description>&lt;h3&gt;JST 3 Pin Vertical Plated Through Hole&lt;/h3&gt;
&lt;p&gt;Specifications:
&lt;ul&gt;&lt;li&gt;Pin count:3&lt;/li&gt;
&lt;li&gt;Pin pitch:2mm&lt;/li&gt;
&lt;/ul&gt;&lt;/p&gt;
&lt;p&gt;&lt;a href=”https://www.sparkfun.com/datasheets/Prototyping/ePH.pdf”&gt;Datasheet referenced for footprint&lt;/a&gt;&lt;/p&gt;
&lt;p&gt;Example device(s):
&lt;ul&gt;&lt;li&gt;CONN_03&lt;/li&gt;
&lt;/ul&gt;&lt;/p&gt;</description>
<wire x1="-3.95" y1="-2.25" x2="-3.95" y2="2.25" width="0.2032" layer="21"/>
<wire x1="-3.95" y1="2.25" x2="3.95" y2="2.25" width="0.2032" layer="21"/>
<wire x1="3.95" y1="2.25" x2="3.95" y2="-2.25" width="0.2032" layer="21"/>
<wire x1="3.95" y1="-2.25" x2="1" y2="-2.25" width="0.2032" layer="21"/>
<wire x1="-1" y1="-2.25" x2="-3.95" y2="-2.25" width="0.2032" layer="21"/>
<wire x1="-1" y1="-1.75" x2="1" y2="-1.75" width="0.2032" layer="21"/>
<wire x1="1" y1="-1.75" x2="1" y2="-2.25" width="0.2032" layer="21"/>
<wire x1="-1" y1="-1.75" x2="-1" y2="-2.25" width="0.2032" layer="21"/>
<pad name="1" x="-2" y="-0.55" drill="0.7" diameter="1.6"/>
<pad name="2" x="0" y="-0.55" drill="0.7" diameter="1.6"/>
<pad name="3" x="2" y="-0.55" drill="0.7" diameter="1.6"/>
<text x="-2.4" y="0.75" size="1.27" layer="51">+</text>
<text x="-0.4" y="0.75" size="1.27" layer="51">-</text>
<text x="1.7" y="0.95" size="0.8" layer="51">S</text>
<text x="-1.397" y="2.54" size="0.6096" layer="25" font="vector" ratio="20">&gt;NAME</text>
<text x="-1.651" y="-3.302" size="0.6096" layer="27" font="vector" ratio="20">&gt;VALUE</text>
</package>
<package name="1X03_SMD_RA_MALE_POST_SMALLER" urn="urn:adsk.eagle:footprint:37697/1" library_version="1">
<description>&lt;h3&gt;SMD - 3 Pin Right Angle Male Header w/ Alignment Posts&lt;/h3&gt;
&lt;p&gt;&lt;b&gt;Datasheet referenced for footprint:&lt;/b&gt;&lt;a href="http://www.4uconnector.com/online/object/4udrawing/11026.pdf"&gt; 4UCONN part # 11026 &lt;/a&gt;&lt;/p&gt;
&lt;p&gt;Specifications:
&lt;ul&gt;&lt;li&gt;Pin count:3&lt;/li&gt;
&lt;li&gt;Pin pitch:0.1"&lt;/li&gt;
&lt;/ul&gt;&lt;/p&gt;
&lt;p&gt;Example device(s):
&lt;ul&gt;&lt;li&gt;CONN_03&lt;/li&gt;
&lt;/ul&gt;&lt;/p&gt;</description>
<wire x1="3.81" y1="1.25" x2="-3.81" y2="1.25" width="0.1778" layer="51"/>
<wire x1="-3.81" y1="1.25" x2="-3.81" y2="-1.25" width="0.1778" layer="51"/>
<wire x1="3.81" y1="-1.25" x2="2.53" y2="-1.25" width="0.1778" layer="51"/>
<wire x1="2.53" y1="-1.25" x2="-0.01" y2="-1.25" width="0.1778" layer="51"/>
<wire x1="-0.01" y1="-1.25" x2="-2.55" y2="-1.25" width="0.1778" layer="51"/>
<wire x1="-2.55" y1="-1.25" x2="-3.81" y2="-1.25" width="0.1778" layer="51"/>
<wire x1="3.81" y1="-1.25" x2="3.81" y2="1.25" width="0.1778" layer="51"/>
<wire x1="2.53" y1="-1.25" x2="2.53" y2="-7.25" width="0.127" layer="51"/>
<wire x1="-0.01" y1="-1.25" x2="-0.01" y2="-7.25" width="0.127" layer="51"/>
<wire x1="-2.55" y1="-1.25" x2="-2.55" y2="-7.25" width="0.127" layer="51"/>
<rectangle x1="-0.32" y1="4.15" x2="0.32" y2="5.95" layer="51"/>
<rectangle x1="-2.86" y1="4.15" x2="-2.22" y2="5.95" layer="51"/>
<rectangle x1="2.22" y1="4.15" x2="2.86" y2="5.95" layer="51"/>
<smd name="1" x="-2.54" y="5.07" dx="2.5" dy="1.27" layer="1" rot="R90"/>
<smd name="2" x="0" y="5.07" dx="2.5" dy="1.27" layer="1" rot="R90"/>
<smd name="3" x="2.54" y="5.07" dx="2.5" dy="1.27" layer="1" rot="R90"/>
<hole x="-1.27" y="0" drill="1.3589"/>
<hole x="1.27" y="0" drill="1.3589"/>
</package>
<package name="1X03_SMD_RA_MALE_POST_SMALLEST" urn="urn:adsk.eagle:footprint:37698/1" library_version="1">
<wire x1="3.81" y1="1.25" x2="-3.81" y2="1.25" width="0.1778" layer="51"/>
<wire x1="-3.81" y1="1.25" x2="-3.81" y2="-1.25" width="0.1778" layer="51"/>
<wire x1="3.81" y1="-1.25" x2="2.53" y2="-1.25" width="0.1778" layer="51"/>
<wire x1="2.53" y1="-1.25" x2="-0.01" y2="-1.25" width="0.1778" layer="51"/>
<wire x1="-0.01" y1="-1.25" x2="-2.55" y2="-1.25" width="0.1778" layer="51"/>
<wire x1="-2.55" y1="-1.25" x2="-3.81" y2="-1.25" width="0.1778" layer="51"/>
<wire x1="3.81" y1="-1.25" x2="3.81" y2="1.25" width="0.1778" layer="51"/>
<wire x1="2.53" y1="-1.25" x2="2.53" y2="-7.25" width="0.127" layer="51"/>
<wire x1="-0.01" y1="-1.25" x2="-0.01" y2="-7.25" width="0.127" layer="51"/>
<wire x1="-2.55" y1="-1.25" x2="-2.55" y2="-7.25" width="0.127" layer="51"/>
<rectangle x1="-0.32" y1="4.15" x2="0.32" y2="5.95" layer="51"/>
<rectangle x1="-2.86" y1="4.15" x2="-2.22" y2="5.95" layer="51"/>
<rectangle x1="2.22" y1="4.15" x2="2.86" y2="5.95" layer="51"/>
<smd name="1" x="-2.54" y="5.07" dx="2.5" dy="1.27" layer="1" rot="R90"/>
<smd name="2" x="0" y="5.07" dx="2.5" dy="1.27" layer="1" rot="R90"/>
<smd name="3" x="2.54" y="5.07" dx="2.5" dy="1.27" layer="1" rot="R90"/>
<hole x="-1.27" y="0" drill="1.3462"/>
<hole x="1.27" y="0" drill="1.3462"/>
</package>
<package name="JST-3-PTH-NS" urn="urn:adsk.eagle:footprint:37699/1" library_version="1">
<description>&lt;h3&gt;JST 3 Pin Right Angle Plated Through Hole &amp;ndash; NO SILK&lt;/h3&gt;
&lt;p&gt;No silkscreen outline. tDoc layer (51) indicates connector footprint.&lt;/p&gt;
&lt;p&gt;Specifications:
&lt;ul&gt;&lt;li&gt;Pin count:3&lt;/li&gt;
&lt;li&gt;Pin pitch:2mm&lt;/li&gt;
&lt;/ul&gt;&lt;/p&gt;
&lt;p&gt;&lt;a href=”https://www.sparkfun.com/datasheets/Prototyping/ePH.pdf”&gt;Datasheet referenced for footprint&lt;/a&gt;&lt;/p&gt;
&lt;p&gt;Example device(s):
&lt;ul&gt;&lt;li&gt;CONN_03&lt;/li&gt;
&lt;/ul&gt;&lt;/p&gt;</description>
<wire x1="-3.95" y1="-1.6" x2="-3.95" y2="6" width="0.2032" layer="51"/>
<wire x1="-3.95" y1="6" x2="3.95" y2="6" width="0.2032" layer="51"/>
<wire x1="3.95" y1="6" x2="3.95" y2="-1.6" width="0.2032" layer="51"/>
<wire x1="-3.95" y1="-1.6" x2="-3.3" y2="-1.6" width="0.2032" layer="51"/>
<wire x1="3.95" y1="-1.6" x2="3.3" y2="-1.6" width="0.2032" layer="51"/>
<wire x1="-3.3" y1="-1.6" x2="-3.3" y2="0" width="0.2032" layer="51"/>
<wire x1="3.3" y1="-1.6" x2="3.3" y2="0" width="0.2032" layer="51"/>
<pad name="1" x="-2" y="0" drill="0.7" diameter="1.6"/>
<pad name="2" x="0" y="0" drill="0.7" diameter="1.6"/>
<pad name="3" x="2" y="0" drill="0.7" diameter="1.6"/>
<text x="-2.4" y="0.67" size="1.27" layer="51">+</text>
<text x="-0.4" y="0.67" size="1.27" layer="51">-</text>
<text x="1.7" y="0.87" size="0.8" layer="51">S</text>
<text x="-1.397" y="3.429" size="0.6096" layer="25" font="vector" ratio="20">&gt;NAME</text>
<text x="-1.651" y="2.54" size="0.6096" layer="27" font="vector" ratio="20">&gt;VALUE</text>
</package>
<package name="SCREWTERMINAL-3.5MM-3-NS" urn="urn:adsk.eagle:footprint:37700/1" library_version="1">
<description>&lt;h3&gt;Screw Terminal  3.5mm Pitch -3 Pin PTH &amp;ndash; NO SILK&lt;/h3&gt;
&lt;p&gt;No silkscreen outline. tDoc layer (51) indicates connector footprint.&lt;/p&gt;
&lt;p&gt;Specifications:
&lt;ul&gt;&lt;li&gt;Pin count: 3&lt;/li&gt;
&lt;li&gt;Pin pitch: 3.5mm/138mil&lt;/li&gt;
&lt;/ul&gt;&lt;/p&gt;
&lt;p&gt;&lt;a href=”https://www.sparkfun.com/datasheets/Prototyping/Screw-Terminal-3.5mm.pdf”&gt;Datasheet referenced for footprint&lt;/a&gt;&lt;/p&gt;
&lt;p&gt;Example device(s):
&lt;ul&gt;&lt;li&gt;CONN_03&lt;/li&gt;
&lt;/ul&gt;&lt;/p&gt;</description>
<wire x1="-1.75" y1="3.4" x2="8.75" y2="3.4" width="0.2032" layer="51"/>
<wire x1="8.75" y1="3.4" x2="8.75" y2="-2.8" width="0.2032" layer="51"/>
<wire x1="8.75" y1="-2.8" x2="8.75" y2="-3.6" width="0.2032" layer="51"/>
<wire x1="8.75" y1="-3.6" x2="-1.75" y2="-3.6" width="0.2032" layer="51"/>
<wire x1="-1.75" y1="-3.6" x2="-1.75" y2="-2.8" width="0.2032" layer="51"/>
<wire x1="-1.75" y1="-2.8" x2="-1.75" y2="3.4" width="0.2032" layer="51"/>
<wire x1="8.75" y1="-2.8" x2="-1.75" y2="-2.8" width="0.2032" layer="51"/>
<wire x1="-1.75" y1="-1.35" x2="-2.25" y2="-1.35" width="0.2032" layer="51"/>
<wire x1="-2.25" y1="-1.35" x2="-2.25" y2="-2.35" width="0.2032" layer="51"/>
<wire x1="-2.25" y1="-2.35" x2="-1.75" y2="-2.35" width="0.2032" layer="51"/>
<wire x1="8.75" y1="3.15" x2="9.25" y2="3.15" width="0.2032" layer="51"/>
<wire x1="9.25" y1="3.15" x2="9.25" y2="2.15" width="0.2032" layer="51"/>
<wire x1="9.25" y1="2.15" x2="8.75" y2="2.15" width="0.2032" layer="51"/>
<pad name="1" x="0" y="0" drill="1.2" diameter="2.413"/>
<pad name="2" x="3.5" y="0" drill="1.2" diameter="2.413"/>
<pad name="3" x="7" y="0" drill="1.2" diameter="2.413"/>
<text x="2.159" y="3.683" size="0.6096" layer="25" font="vector" ratio="20">&gt;NAME</text>
<text x="2.032" y="-4.572" size="0.6096" layer="27" font="vector" ratio="20">&gt;VALUE</text>
</package>
<package name="1X04" urn="urn:adsk.eagle:footprint:37702/1" library_version="1">
<description>&lt;h3&gt;Plated Through Hole - 4 Pin&lt;/h3&gt;
&lt;p&gt;Specifications:
&lt;ul&gt;&lt;li&gt;Pin count:4&lt;/li&gt;
&lt;li&gt;Pin pitch:0.1"&lt;/li&gt;
&lt;/ul&gt;&lt;/p&gt;
&lt;p&gt;Example device(s):
&lt;ul&gt;&lt;li&gt;CONN_04&lt;/li&gt;
&lt;/ul&gt;&lt;/p&gt;</description>
<wire x1="6.985" y1="1.27" x2="8.255" y2="1.27" width="0.2032" layer="21"/>
<wire x1="8.255" y1="1.27" x2="8.89" y2="0.635" width="0.2032" layer="21"/>
<wire x1="8.89" y1="-0.635" x2="8.255" y2="-1.27" width="0.2032" layer="21"/>
<wire x1="3.81" y1="0.635" x2="4.445" y2="1.27" width="0.2032" layer="21"/>
<wire x1="4.445" y1="1.27" x2="5.715" y2="1.27" width="0.2032" layer="21"/>
<wire x1="5.715" y1="1.27" x2="6.35" y2="0.635" width="0.2032" layer="21"/>
<wire x1="6.35" y1="-0.635" x2="5.715" y2="-1.27" width="0.2032" layer="21"/>
<wire x1="5.715" y1="-1.27" x2="4.445" y2="-1.27" width="0.2032" layer="21"/>
<wire x1="4.445" y1="-1.27" x2="3.81" y2="-0.635" width="0.2032" layer="21"/>
<wire x1="6.985" y1="1.27" x2="6.35" y2="0.635" width="0.2032" layer="21"/>
<wire x1="6.35" y1="-0.635" x2="6.985" y2="-1.27" width="0.2032" layer="21"/>
<wire x1="8.255" y1="-1.27" x2="6.985" y2="-1.27" width="0.2032" layer="21"/>
<wire x1="-0.635" y1="1.27" x2="0.635" y2="1.27" width="0.2032" layer="21"/>
<wire x1="0.635" y1="1.27" x2="1.27" y2="0.635" width="0.2032" layer="21"/>
<wire x1="1.27" y1="-0.635" x2="0.635" y2="-1.27" width="0.2032" layer="21"/>
<wire x1="1.27" y1="0.635" x2="1.905" y2="1.27" width="0.2032" layer="21"/>
<wire x1="1.905" y1="1.27" x2="3.175" y2="1.27" width="0.2032" layer="21"/>
<wire x1="3.175" y1="1.27" x2="3.81" y2="0.635" width="0.2032" layer="21"/>
<wire x1="3.81" y1="-0.635" x2="3.175" y2="-1.27" width="0.2032" layer="21"/>
<wire x1="3.175" y1="-1.27" x2="1.905" y2="-1.27" width="0.2032" layer="21"/>
<wire x1="1.905" y1="-1.27" x2="1.27" y2="-0.635" width="0.2032" layer="21"/>
<wire x1="-1.27" y1="0.635" x2="-1.27" y2="-0.635" width="0.2032" layer="21"/>
<wire x1="-0.635" y1="1.27" x2="-1.27" y2="0.635" width="0.2032" layer="21"/>
<wire x1="-1.27" y1="-0.635" x2="-0.635" y2="-1.27" width="0.2032" layer="21"/>
<wire x1="0.635" y1="-1.27" x2="-0.635" y2="-1.27" width="0.2032" layer="21"/>
<wire x1="8.89" y1="0.635" x2="8.89" y2="-0.635" width="0.2032" layer="21"/>
<pad name="1" x="0" y="0" drill="1.016" diameter="1.8796" rot="R90"/>
<pad name="2" x="2.54" y="0" drill="1.016" diameter="1.8796" rot="R90"/>
<pad name="3" x="5.08" y="0" drill="1.016" diameter="1.8796" rot="R90"/>
<pad name="4" x="7.62" y="0" drill="1.016" diameter="1.8796" rot="R90"/>
<rectangle x1="7.366" y1="-0.254" x2="7.874" y2="0.254" layer="51"/>
<rectangle x1="4.826" y1="-0.254" x2="5.334" y2="0.254" layer="51"/>
<rectangle x1="2.286" y1="-0.254" x2="2.794" y2="0.254" layer="51"/>
<rectangle x1="-0.254" y1="-0.254" x2="0.254" y2="0.254" layer="51"/>
<text x="-1.27" y="1.397" size="0.6096" layer="25" font="vector" ratio="20">&gt;NAME</text>
<text x="-1.27" y="-2.032" size="0.6096" layer="27" font="vector" ratio="20">&gt;VALUE</text>
</package>
<package name="MOLEX-1X4" urn="urn:adsk.eagle:footprint:37703/1" library_version="1">
<description>&lt;h3&gt;Molex 4-Pin Plated Through-Hole&lt;/h3&gt;
&lt;p&gt;Specifications:
&lt;ul&gt;&lt;li&gt;Pin count:4&lt;/li&gt;
&lt;li&gt;Pin pitch:0.1"&lt;/li&gt;
&lt;/ul&gt;&lt;/p&gt;
&lt;p&gt;&lt;a href=”https://www.sparkfun.com/datasheets/Prototyping/2pin_molex_set_19iv10.pdf”&gt;Datasheet referenced for footprint&lt;/a&gt;&lt;/p&gt;
&lt;p&gt;Example device(s):
&lt;ul&gt;&lt;li&gt;CONN_04&lt;/li&gt;
&lt;/ul&gt;&lt;/p&gt;</description>
<wire x1="-1.27" y1="3.048" x2="-1.27" y2="-2.54" width="0.127" layer="21"/>
<wire x1="8.89" y1="3.048" x2="8.89" y2="-2.54" width="0.127" layer="21"/>
<wire x1="8.89" y1="3.048" x2="-1.27" y2="3.048" width="0.127" layer="21"/>
<wire x1="8.89" y1="-2.54" x2="7.62" y2="-2.54" width="0.127" layer="21"/>
<wire x1="7.62" y1="-2.54" x2="0" y2="-2.54" width="0.127" layer="21"/>
<wire x1="0" y1="-2.54" x2="-1.27" y2="-2.54" width="0.127" layer="21"/>
<wire x1="0" y1="-2.54" x2="0" y2="-1.27" width="0.127" layer="21"/>
<wire x1="0" y1="-1.27" x2="7.62" y2="-1.27" width="0.127" layer="21"/>
<wire x1="7.62" y1="-1.27" x2="7.62" y2="-2.54" width="0.127" layer="21"/>
<pad name="1" x="0" y="0" drill="1.016" diameter="1.8796" shape="square"/>
<pad name="2" x="2.54" y="0" drill="1.016" diameter="1.8796"/>
<pad name="3" x="5.08" y="0" drill="1.016" diameter="1.8796"/>
<pad name="4" x="7.62" y="0" drill="1.016" diameter="1.8796"/>
<text x="2.286" y="3.302" size="0.6096" layer="25" font="vector" ratio="20">&gt;NAME</text>
<text x="2.286" y="-3.429" size="0.6096" layer="27" font="vector" ratio="20">&gt;VALUE</text>
</package>
<package name="SCREWTERMINAL-3.5MM-4" urn="urn:adsk.eagle:footprint:37704/1" library_version="1">
<description>&lt;h3&gt;Screw Terminal  3.5mm Pitch -4 Pin PTH&lt;/h3&gt;
&lt;p&gt;Specifications:
&lt;ul&gt;&lt;li&gt;Pin count: 4&lt;/li&gt;
&lt;li&gt;Pin pitch: 3.5mm/138mil&lt;/li&gt;
&lt;/ul&gt;&lt;/p&gt;
&lt;p&gt;&lt;a href=”https://www.sparkfun.com/datasheets/Prototyping/Screw-Terminal-3.5mm.pdf”&gt;Datasheet referenced for footprint&lt;/a&gt;&lt;/p&gt;
&lt;p&gt;Example device(s):
&lt;ul&gt;&lt;li&gt;CONN_04&lt;/li&gt;
&lt;/ul&gt;&lt;/p&gt;</description>
<wire x1="-1.75" y1="3.4" x2="12.25" y2="3.4" width="0.2032" layer="21"/>
<wire x1="12.25" y1="3.4" x2="12.25" y2="-2.8" width="0.2032" layer="21"/>
<wire x1="12.25" y1="-2.8" x2="12.25" y2="-3.6" width="0.2032" layer="21"/>
<wire x1="12.25" y1="-3.6" x2="-1.75" y2="-3.6" width="0.2032" layer="21"/>
<wire x1="-1.75" y1="-3.6" x2="-1.75" y2="-2.8" width="0.2032" layer="21"/>
<wire x1="-1.75" y1="-2.8" x2="-1.75" y2="3.4" width="0.2032" layer="21"/>
<wire x1="12.25" y1="-2.8" x2="-1.75" y2="-2.8" width="0.2032" layer="21"/>
<wire x1="-1.75" y1="-1.35" x2="-2.25" y2="-1.35" width="0.2032" layer="51"/>
<wire x1="-2.25" y1="-1.35" x2="-2.25" y2="-2.35" width="0.2032" layer="51"/>
<wire x1="-2.25" y1="-2.35" x2="-1.75" y2="-2.35" width="0.2032" layer="51"/>
<wire x1="12.25" y1="3.15" x2="12.75" y2="3.15" width="0.2032" layer="51"/>
<wire x1="12.75" y1="3.15" x2="12.75" y2="2.15" width="0.2032" layer="51"/>
<wire x1="12.75" y1="2.15" x2="12.25" y2="2.15" width="0.2032" layer="51"/>
<circle x="0" y="0" radius="0.425" width="0.001" layer="51"/>
<circle x="3.5" y="0" radius="0.425" width="0.001" layer="51"/>
<circle x="7" y="0" radius="0.425" width="0.001" layer="51"/>
<circle x="10.5" y="0" radius="0.425" width="0.001" layer="51"/>
<pad name="1" x="0" y="0" drill="1.2" diameter="2.032" shape="square"/>
<pad name="2" x="3.5" y="0" drill="1.2" diameter="2.032"/>
<pad name="3" x="7" y="0" drill="1.2" diameter="2.032"/>
<pad name="4" x="10.5" y="0" drill="1.2" diameter="2.032"/>
<text x="0" y="2.413" size="0.6096" layer="25" font="vector" ratio="20">&gt;NAME</text>
<text x="0" y="-2.286" size="0.6096" layer="27" font="vector" ratio="20">&gt;VALUE</text>
</package>
<package name="1X04_1.27MM" urn="urn:adsk.eagle:footprint:37705/1" library_version="1">
<description>&lt;h3&gt;Plated Through Hole - 4 Pin&lt;/h3&gt;
&lt;p&gt;Specifications:
&lt;ul&gt;&lt;li&gt;Pin count:4&lt;/li&gt;
&lt;li&gt;Pin pitch: 1.27mm&lt;/li&gt;
&lt;/ul&gt;&lt;/p&gt;
&lt;p&gt;Example device(s):
&lt;ul&gt;&lt;li&gt;CONN_04&lt;/li&gt;
&lt;/ul&gt;&lt;/p&gt;</description>
<wire x1="-0.381" y1="-0.889" x2="0.381" y2="-0.889" width="0.127" layer="21"/>
<wire x1="0.381" y1="-0.889" x2="0.635" y2="-0.635" width="0.127" layer="21"/>
<wire x1="0.635" y1="-0.635" x2="0.889" y2="-0.889" width="0.127" layer="21"/>
<wire x1="0.889" y1="-0.889" x2="1.651" y2="-0.889" width="0.127" layer="21"/>
<wire x1="1.651" y1="-0.889" x2="1.905" y2="-0.635" width="0.127" layer="21"/>
<wire x1="1.905" y1="-0.635" x2="2.159" y2="-0.889" width="0.127" layer="21"/>
<wire x1="2.159" y1="-0.889" x2="2.921" y2="-0.889" width="0.127" layer="21"/>
<wire x1="2.921" y1="-0.889" x2="3.175" y2="-0.635" width="0.127" layer="21"/>
<wire x1="3.175" y1="-0.635" x2="3.429" y2="-0.889" width="0.127" layer="21"/>
<wire x1="3.429" y1="-0.889" x2="4.191" y2="-0.889" width="0.127" layer="21"/>
<wire x1="4.191" y1="0.889" x2="3.429" y2="0.889" width="0.127" layer="21"/>
<wire x1="3.429" y1="0.889" x2="3.175" y2="0.635" width="0.127" layer="21"/>
<wire x1="3.175" y1="0.635" x2="2.921" y2="0.889" width="0.127" layer="21"/>
<wire x1="2.921" y1="0.889" x2="2.159" y2="0.889" width="0.127" layer="21"/>
<wire x1="2.159" y1="0.889" x2="1.905" y2="0.635" width="0.127" layer="21"/>
<wire x1="1.905" y1="0.635" x2="1.651" y2="0.889" width="0.127" layer="21"/>
<wire x1="1.651" y1="0.889" x2="0.889" y2="0.889" width="0.127" layer="21"/>
<wire x1="0.889" y1="0.889" x2="0.635" y2="0.635" width="0.127" layer="21"/>
<wire x1="0.635" y1="0.635" x2="0.381" y2="0.889" width="0.127" layer="21"/>
<wire x1="0.381" y1="0.889" x2="-0.381" y2="0.889" width="0.127" layer="21"/>
<wire x1="-0.381" y1="0.889" x2="-0.889" y2="0.381" width="0.127" layer="21"/>
<wire x1="-0.889" y1="-0.381" x2="-0.381" y2="-0.889" width="0.127" layer="21"/>
<wire x1="-0.889" y1="0.381" x2="-0.889" y2="-0.381" width="0.127" layer="21"/>
<wire x1="4.191" y1="0.889" x2="4.699" y2="0.381" width="0.127" layer="21"/>
<wire x1="4.699" y1="0.381" x2="4.699" y2="-0.381" width="0.127" layer="21"/>
<wire x1="4.699" y1="-0.381" x2="4.191" y2="-0.889" width="0.127" layer="21"/>
<pad name="4" x="3.81" y="0" drill="0.508" diameter="1"/>
<pad name="3" x="2.54" y="0" drill="0.508" diameter="1"/>
<pad name="2" x="1.27" y="0" drill="0.508" diameter="1"/>
<pad name="1" x="0" y="0" drill="0.508" diameter="1"/>
<text x="-0.508" y="1.016" size="0.6096" layer="25" font="vector" ratio="20">&gt;NAME</text>
<text x="-0.508" y="-1.651" size="0.6096" layer="27" font="vector" ratio="20">&gt;VALUE</text>
</package>
<package name="1X04_LOCK" urn="urn:adsk.eagle:footprint:37706/1" library_version="1">
<description>&lt;h3&gt;Plated Through Hole - 4 Pin Locking Footprint&lt;/h3&gt;
Pins are offset 0.005" from center to lock pins in place during soldering. 
&lt;p&gt;Specifications:
&lt;ul&gt;&lt;li&gt;Pin count:4&lt;/li&gt;
&lt;li&gt;Pin pitch:0.1"&lt;/li&gt;
&lt;/ul&gt;&lt;/p&gt;
&lt;p&gt;Example device(s):
&lt;ul&gt;&lt;li&gt;CONN_04&lt;/li&gt;
&lt;/ul&gt;&lt;/p&gt;</description>
<wire x1="6.985" y1="1.27" x2="8.255" y2="1.27" width="0.2032" layer="21"/>
<wire x1="8.255" y1="1.27" x2="8.89" y2="0.635" width="0.2032" layer="21"/>
<wire x1="8.89" y1="-0.635" x2="8.255" y2="-1.27" width="0.2032" layer="21"/>
<wire x1="3.81" y1="0.635" x2="4.445" y2="1.27" width="0.2032" layer="21"/>
<wire x1="4.445" y1="1.27" x2="5.715" y2="1.27" width="0.2032" layer="21"/>
<wire x1="5.715" y1="1.27" x2="6.35" y2="0.635" width="0.2032" layer="21"/>
<wire x1="6.35" y1="-0.635" x2="5.715" y2="-1.27" width="0.2032" layer="21"/>
<wire x1="5.715" y1="-1.27" x2="4.445" y2="-1.27" width="0.2032" layer="21"/>
<wire x1="4.445" y1="-1.27" x2="3.81" y2="-0.635" width="0.2032" layer="21"/>
<wire x1="6.985" y1="1.27" x2="6.35" y2="0.635" width="0.2032" layer="21"/>
<wire x1="6.35" y1="-0.635" x2="6.985" y2="-1.27" width="0.2032" layer="21"/>
<wire x1="8.255" y1="-1.27" x2="6.985" y2="-1.27" width="0.2032" layer="21"/>
<wire x1="-0.635" y1="1.27" x2="0.635" y2="1.27" width="0.2032" layer="21"/>
<wire x1="0.635" y1="1.27" x2="1.27" y2="0.635" width="0.2032" layer="21"/>
<wire x1="1.27" y1="-0.635" x2="0.635" y2="-1.27" width="0.2032" layer="21"/>
<wire x1="1.27" y1="0.635" x2="1.905" y2="1.27" width="0.2032" layer="21"/>
<wire x1="1.905" y1="1.27" x2="3.175" y2="1.27" width="0.2032" layer="21"/>
<wire x1="3.175" y1="1.27" x2="3.81" y2="0.635" width="0.2032" layer="21"/>
<wire x1="3.81" y1="-0.635" x2="3.175" y2="-1.27" width="0.2032" layer="21"/>
<wire x1="3.175" y1="-1.27" x2="1.905" y2="-1.27" width="0.2032" layer="21"/>
<wire x1="1.905" y1="-1.27" x2="1.27" y2="-0.635" width="0.2032" layer="21"/>
<wire x1="-1.27" y1="0.635" x2="-1.27" y2="-0.635" width="0.2032" layer="21"/>
<wire x1="-0.635" y1="1.27" x2="-1.27" y2="0.635" width="0.2032" layer="21"/>
<wire x1="-1.27" y1="-0.635" x2="-0.635" y2="-1.27" width="0.2032" layer="21"/>
<wire x1="0.635" y1="-1.27" x2="-0.635" y2="-1.27" width="0.2032" layer="21"/>
<wire x1="8.89" y1="0.635" x2="8.89" y2="-0.635" width="0.2032" layer="21"/>
<pad name="1" x="0" y="0.127" drill="1.016" diameter="1.8796" rot="R90"/>
<pad name="2" x="2.54" y="-0.127" drill="1.016" diameter="1.8796" rot="R90"/>
<pad name="3" x="5.08" y="0.127" drill="1.016" diameter="1.8796" rot="R90"/>
<pad name="4" x="7.62" y="-0.127" drill="1.016" diameter="1.8796" rot="R90"/>
<rectangle x1="7.366" y1="-0.254" x2="7.874" y2="0.254" layer="51"/>
<rectangle x1="4.826" y1="-0.254" x2="5.334" y2="0.254" layer="51"/>
<rectangle x1="2.286" y1="-0.254" x2="2.794" y2="0.254" layer="51"/>
<rectangle x1="-0.254" y1="-0.254" x2="0.254" y2="0.254" layer="51"/>
<text x="-1.27" y="1.397" size="0.6096" layer="25" font="vector" ratio="20">&gt;NAME</text>
<text x="-1.27" y="-2.032" size="0.6096" layer="27" font="vector" ratio="20">&gt;VALUE</text>
</package>
<package name="1X04_LOCK_LONGPADS" urn="urn:adsk.eagle:footprint:37707/1" library_version="1">
<description>&lt;h3&gt;Plated Through Hole - 4 Pin Long Pads w/ Locking Footprint&lt;/h3&gt;
Holes are offset 0.005" from center to lock pins in place during soldering. 
&lt;p&gt;Specifications:
&lt;ul&gt;&lt;li&gt;Pin count:4&lt;/li&gt;
&lt;li&gt;Pin pitch:0.1"&lt;/li&gt;
&lt;/ul&gt;&lt;/p&gt;
&lt;p&gt;Example device(s):
&lt;ul&gt;&lt;li&gt;CONN_04&lt;/li&gt;
&lt;/ul&gt;&lt;/p&gt;</description>
<wire x1="1.524" y1="-0.127" x2="1.016" y2="-0.127" width="0.2032" layer="21"/>
<wire x1="4.064" y1="-0.127" x2="3.556" y2="-0.127" width="0.2032" layer="21"/>
<wire x1="6.604" y1="-0.127" x2="6.096" y2="-0.127" width="0.2032" layer="21"/>
<wire x1="-1.27" y1="-0.127" x2="-1.016" y2="-0.127" width="0.2032" layer="21"/>
<wire x1="-1.27" y1="-0.127" x2="-1.27" y2="0.8636" width="0.2032" layer="21"/>
<wire x1="-1.27" y1="0.8636" x2="-0.9906" y2="1.143" width="0.2032" layer="21"/>
<wire x1="-1.27" y1="-0.127" x2="-1.27" y2="-1.1176" width="0.2032" layer="21"/>
<wire x1="-1.27" y1="-1.1176" x2="-0.9906" y2="-1.397" width="0.2032" layer="21"/>
<wire x1="8.89" y1="-0.127" x2="8.636" y2="-0.127" width="0.2032" layer="21"/>
<wire x1="8.89" y1="-0.127" x2="8.89" y2="-1.1176" width="0.2032" layer="21"/>
<wire x1="8.89" y1="-1.1176" x2="8.6106" y2="-1.397" width="0.2032" layer="21"/>
<wire x1="8.89" y1="-0.127" x2="8.89" y2="0.8636" width="0.2032" layer="21"/>
<wire x1="8.89" y1="0.8636" x2="8.6106" y2="1.143" width="0.2032" layer="21"/>
<pad name="1" x="0" y="0" drill="1.016" shape="long" rot="R90"/>
<pad name="2" x="2.54" y="-0.254" drill="1.016" shape="long" rot="R90"/>
<pad name="3" x="5.08" y="0" drill="1.016" shape="long" rot="R90"/>
<pad name="4" x="7.62" y="-0.254" drill="1.016" shape="long" rot="R90"/>
<rectangle x1="-0.2921" y1="-0.4191" x2="0.2921" y2="0.1651" layer="51"/>
<rectangle x1="2.2479" y1="-0.4191" x2="2.8321" y2="0.1651" layer="51"/>
<rectangle x1="4.7879" y1="-0.4191" x2="5.3721" y2="0.1651" layer="51"/>
<rectangle x1="7.3279" y1="-0.4191" x2="7.9121" y2="0.1651" layer="51" rot="R90"/>
<text x="-1.27" y="1.651" size="0.6096" layer="25" font="vector" ratio="20">&gt;NAME</text>
<text x="-1.27" y="-2.413" size="0.6096" layer="27" font="vector" ratio="20">&gt;VALUE</text>
</package>
<package name="MOLEX-1X4_LOCK" urn="urn:adsk.eagle:footprint:37708/1" library_version="1">
<description>&lt;h3&gt;Molex 4-Pin Plated Through-Hole Locking&lt;/h3&gt;
Holes are offset 0.005" from center to hold pins in place during soldering. 
&lt;p&gt;Specifications:
&lt;ul&gt;&lt;li&gt;Pin count:4&lt;/li&gt;
&lt;li&gt;Pin pitch:0.1"&lt;/li&gt;
&lt;/ul&gt;&lt;/p&gt;
&lt;p&gt;&lt;a href=”https://www.sparkfun.com/datasheets/Prototyping/2pin_molex_set_19iv10.pdf”&gt;Datasheet referenced for footprint&lt;/a&gt;&lt;/p&gt;
&lt;p&gt;Example device(s):
&lt;ul&gt;&lt;li&gt;CONN_04&lt;/li&gt;
&lt;/ul&gt;&lt;/p&gt;</description>
<wire x1="-1.27" y1="3.048" x2="-1.27" y2="-2.54" width="0.127" layer="21"/>
<wire x1="8.89" y1="3.048" x2="8.89" y2="-2.54" width="0.127" layer="21"/>
<wire x1="8.89" y1="3.048" x2="-1.27" y2="3.048" width="0.127" layer="21"/>
<wire x1="8.89" y1="-2.54" x2="7.62" y2="-2.54" width="0.127" layer="21"/>
<wire x1="7.62" y1="-2.54" x2="0" y2="-2.54" width="0.127" layer="21"/>
<wire x1="0" y1="-2.54" x2="-1.27" y2="-2.54" width="0.127" layer="21"/>
<wire x1="0" y1="-2.54" x2="0" y2="-1.27" width="0.127" layer="21"/>
<wire x1="0" y1="-1.27" x2="7.62" y2="-1.27" width="0.127" layer="21"/>
<wire x1="7.62" y1="-1.27" x2="7.62" y2="-2.54" width="0.127" layer="21"/>
<pad name="1" x="0" y="0.127" drill="1.016" diameter="1.8796" shape="square"/>
<pad name="2" x="2.54" y="-0.127" drill="1.016" diameter="1.8796"/>
<pad name="3" x="5.08" y="0.127" drill="1.016" diameter="1.8796"/>
<pad name="4" x="7.62" y="-0.127" drill="1.016" diameter="1.8796"/>
<text x="2.667" y="3.302" size="0.6096" layer="25" font="vector" ratio="20">&gt;NAME</text>
<text x="2.032" y="-3.556" size="0.6096" layer="27" font="vector" ratio="20">&gt;VALUE</text>
</package>
<package name="1X04_SMD_RA_MALE" urn="urn:adsk.eagle:footprint:37709/1" library_version="1">
<description>&lt;h3&gt;SMD - 4 Pin Right Angle Male Header&lt;/h3&gt;
tDocu layer shows pin locations.
&lt;p&gt;Specifications:
&lt;ul&gt;&lt;li&gt;Pin count:4&lt;/li&gt;
&lt;li&gt;Pin pitch:0.1"&lt;/li&gt;
&lt;/ul&gt;&lt;/p&gt;
&lt;p&gt;Example device(s):
&lt;ul&gt;&lt;li&gt;CONN_04&lt;/li&gt;
&lt;/ul&gt;&lt;/p&gt;</description>
<wire x1="5.08" y1="1.25" x2="-5.08" y2="1.25" width="0.127" layer="51"/>
<wire x1="-5.08" y1="1.25" x2="-5.08" y2="-1.25" width="0.127" layer="51"/>
<wire x1="-5.08" y1="-1.25" x2="-3.81" y2="-1.25" width="0.127" layer="51"/>
<wire x1="-3.81" y1="-1.25" x2="-1.27" y2="-1.25" width="0.127" layer="51"/>
<wire x1="-1.27" y1="-1.25" x2="1.27" y2="-1.25" width="0.127" layer="51"/>
<wire x1="1.27" y1="-1.25" x2="3.81" y2="-1.25" width="0.127" layer="51"/>
<wire x1="3.81" y1="-1.25" x2="5.08" y2="-1.25" width="0.127" layer="51"/>
<wire x1="5.08" y1="-1.25" x2="5.08" y2="1.25" width="0.127" layer="51"/>
<wire x1="3.81" y1="-1.25" x2="3.81" y2="-7.25" width="0.127" layer="51"/>
<wire x1="1.27" y1="-1.25" x2="1.27" y2="-7.25" width="0.127" layer="51"/>
<wire x1="-1.27" y1="-1.25" x2="-1.27" y2="-7.25" width="0.127" layer="51"/>
<wire x1="-3.81" y1="-1.25" x2="-3.81" y2="-7.25" width="0.127" layer="51"/>
<smd name="4" x="3.81" y="5" dx="3" dy="1" layer="1" rot="R90"/>
<smd name="3" x="1.27" y="5" dx="3" dy="1" layer="1" rot="R90"/>
<smd name="2" x="-1.27" y="5" dx="3" dy="1" layer="1" rot="R90"/>
<smd name="1" x="-3.81" y="5" dx="3" dy="1" layer="1" rot="R90"/>
<hole x="-2.54" y="0" drill="1.4"/>
<hole x="2.54" y="0" drill="1.4"/>
<text x="-4.318" y="6.731" size="0.6096" layer="25" font="vector" ratio="20">&gt;NAME</text>
<text x="-4.318" y="2.667" size="0.6096" layer="27" font="vector" ratio="20">&gt;VALUE</text>
</package>
<package name="1X04_LONGPADS" urn="urn:adsk.eagle:footprint:37710/1" library_version="1">
<description>&lt;h3&gt;Plated Through Hole - 4 Pin Long Pads&lt;/h3&gt;
&lt;p&gt;Specifications:
&lt;ul&gt;&lt;li&gt;Pin count:4&lt;/li&gt;
&lt;li&gt;Pin pitch:0.1"&lt;/li&gt;
&lt;/ul&gt;&lt;/p&gt;
&lt;p&gt;Example device(s):
&lt;ul&gt;&lt;li&gt;CONN_04&lt;/li&gt;
&lt;/ul&gt;&lt;/p&gt;</description>
<wire x1="-1.27" y1="0.635" x2="-1.27" y2="-0.635" width="0.2032" layer="21"/>
<wire x1="8.89" y1="0.635" x2="8.89" y2="-0.635" width="0.2032" layer="21"/>
<pad name="1" x="0" y="0" drill="1.1176" diameter="1.8796" shape="long" rot="R90"/>
<pad name="2" x="2.54" y="0" drill="1.1176" diameter="1.8796" shape="long" rot="R90"/>
<pad name="3" x="5.08" y="0" drill="1.1176" diameter="1.8796" shape="long" rot="R90"/>
<pad name="4" x="7.62" y="0" drill="1.1176" diameter="1.8796" shape="long" rot="R90"/>
<rectangle x1="7.366" y1="-0.254" x2="7.874" y2="0.254" layer="51"/>
<rectangle x1="4.826" y1="-0.254" x2="5.334" y2="0.254" layer="51"/>
<rectangle x1="2.286" y1="-0.254" x2="2.794" y2="0.254" layer="51"/>
<rectangle x1="-0.254" y1="-0.254" x2="0.254" y2="0.254" layer="51"/>
<text x="-1.27" y="2.032" size="0.6096" layer="25" font="vector" ratio="20">&gt;NAME</text>
<text x="-1.27" y="-2.667" size="0.6096" layer="27" font="vector" ratio="20">&gt;VALUE</text>
</package>
<package name="1X04_NO_SILK" urn="urn:adsk.eagle:footprint:37711/1" library_version="1">
<description>&lt;h3&gt;Plated Through Hole - 4 Pin No Silk Outline&lt;/h3&gt;
&lt;p&gt;Specifications:
&lt;ul&gt;&lt;li&gt;Pin count:4&lt;/li&gt;
&lt;li&gt;Pin pitch:0.1"&lt;/li&gt;
&lt;/ul&gt;&lt;/p&gt;
&lt;p&gt;Example device(s):
&lt;ul&gt;&lt;li&gt;CONN_04&lt;/li&gt;
&lt;/ul&gt;&lt;/p&gt;</description>
<pad name="1" x="0" y="0" drill="1.016" diameter="1.8796" rot="R90"/>
<pad name="2" x="2.54" y="0" drill="1.016" diameter="1.8796" rot="R90"/>
<pad name="3" x="5.08" y="0" drill="1.016" diameter="1.8796" rot="R90"/>
<pad name="4" x="7.62" y="0" drill="1.016" diameter="1.8796" rot="R90"/>
<rectangle x1="7.366" y1="-0.254" x2="7.874" y2="0.254" layer="51"/>
<rectangle x1="4.826" y1="-0.254" x2="5.334" y2="0.254" layer="51"/>
<rectangle x1="2.286" y1="-0.254" x2="2.794" y2="0.254" layer="51"/>
<rectangle x1="-0.254" y1="-0.254" x2="0.254" y2="0.254" layer="51"/>
<text x="-1.27" y="1.397" size="0.6096" layer="25" font="vector" ratio="20">&gt;NAME</text>
<text x="-1.27" y="-2.032" size="0.6096" layer="27" font="vector" ratio="20">&gt;VALUE</text>
</package>
<package name="JST-4-PTH" urn="urn:adsk.eagle:footprint:37712/1" library_version="1">
<description>&lt;h3&gt;JST Right Angle 4 Pin Plated Through Hole&lt;/h3&gt;
&lt;p&gt;Specifications:
&lt;ul&gt;&lt;li&gt;Pin count: 4&lt;/li&gt;
&lt;li&gt;Pin pitch: 2mm&lt;/li&gt;
&lt;/ul&gt;&lt;/p&gt;
&lt;p&gt;&lt;a href=”https://www.sparkfun.com/datasheets/Prototyping/ePH.pdf”&gt;Datasheet referenced for footprint&lt;/a&gt;&lt;/p&gt;
&lt;p&gt;Example device(s):
&lt;ul&gt;&lt;li&gt;CONN_04&lt;/li&gt;
&lt;/ul&gt;&lt;/p&gt;</description>
<pad name="1" x="-3" y="0" drill="0.7" diameter="1.6"/>
<pad name="2" x="-1" y="0" drill="0.7" diameter="1.6"/>
<pad name="3" x="1" y="0" drill="0.7" diameter="1.6"/>
<pad name="4" x="3" y="0" drill="0.7" diameter="1.6"/>
<text x="-3.4" y="0.7" size="1.27" layer="51">+</text>
<text x="-1.4" y="0.7" size="1.27" layer="51">-</text>
<text x="0.7" y="0.9" size="0.8" layer="51">S</text>
<text x="2.7" y="0.9" size="0.8" layer="51">S</text>
<text x="-1.397" y="3.429" size="0.6096" layer="25" font="vector" ratio="20">&gt;NAME</text>
<text x="-1.651" y="2.54" size="0.6096" layer="27" font="vector" ratio="20">&gt;VALUE</text>
<wire x1="-4.95" y1="-1.6" x2="-4.95" y2="6" width="0.2032" layer="21"/>
<wire x1="-4.95" y1="6" x2="4.95" y2="6" width="0.2032" layer="21"/>
<wire x1="4.95" y1="6" x2="4.95" y2="-1.6" width="0.2032" layer="21"/>
<wire x1="-4.95" y1="-1.6" x2="-4.3" y2="-1.6" width="0.2032" layer="21"/>
<wire x1="4.95" y1="-1.6" x2="4.3" y2="-1.6" width="0.2032" layer="21"/>
<wire x1="-4.3" y1="-1.6" x2="-4.3" y2="0" width="0.2032" layer="21"/>
<wire x1="4.3" y1="-1.6" x2="4.3" y2="0" width="0.2032" layer="21"/>
</package>
<package name="SCREWTERMINAL-3.5MM-4_LOCK" urn="urn:adsk.eagle:footprint:37713/1" library_version="1">
<description>&lt;h3&gt;Screw Terminal  3.5mm Pitch -4 Pin PTH Locking&lt;/h3&gt;
Holes are offset 0.005" from center to hold pins in place during soldering. 
&lt;p&gt;Specifications:
&lt;ul&gt;&lt;li&gt;Pin count: 4&lt;/li&gt;
&lt;li&gt;Pin pitch: 3.5mm/138mil&lt;/li&gt;
&lt;/ul&gt;&lt;/p&gt;
&lt;p&gt;&lt;a href=”https://www.sparkfun.com/datasheets/Prototyping/Screw-Terminal-3.5mm.pdf”&gt;Datasheet referenced for footprint&lt;/a&gt;&lt;/p&gt;
&lt;p&gt;Example device(s):
&lt;ul&gt;&lt;li&gt;CONN_04&lt;/li&gt;
&lt;/ul&gt;&lt;/p&gt;</description>
<wire x1="-2.3" y1="3.4" x2="12.8" y2="3.4" width="0.2032" layer="21"/>
<wire x1="12.8" y1="3.4" x2="12.8" y2="-2.8" width="0.2032" layer="21"/>
<wire x1="12.8" y1="-2.8" x2="12.8" y2="-3.6" width="0.2032" layer="21"/>
<wire x1="12.8" y1="-3.6" x2="-2.3" y2="-3.6" width="0.2032" layer="21"/>
<wire x1="-2.3" y1="-3.6" x2="-2.3" y2="-2.8" width="0.2032" layer="21"/>
<wire x1="-2.3" y1="-2.8" x2="-2.3" y2="3.4" width="0.2032" layer="21"/>
<wire x1="12.8" y1="-2.8" x2="-2.3" y2="-2.8" width="0.2032" layer="21"/>
<wire x1="-2.3" y1="-1.35" x2="-2.7" y2="-1.35" width="0.2032" layer="51"/>
<wire x1="-2.7" y1="-1.35" x2="-2.7" y2="-2.35" width="0.2032" layer="51"/>
<wire x1="-2.7" y1="-2.35" x2="-2.3" y2="-2.35" width="0.2032" layer="51"/>
<wire x1="12.8" y1="3.15" x2="13.2" y2="3.15" width="0.2032" layer="51"/>
<wire x1="13.2" y1="3.15" x2="13.2" y2="2.15" width="0.2032" layer="51"/>
<wire x1="13.2" y1="2.15" x2="12.8" y2="2.15" width="0.2032" layer="51"/>
<circle x="0" y="0" radius="0.425" width="0.001" layer="51"/>
<circle x="3.5" y="0" radius="0.425" width="0.001" layer="51"/>
<circle x="7" y="0" radius="0.425" width="0.001" layer="51"/>
<circle x="10.5" y="0" radius="0.425" width="0.001" layer="51"/>
<pad name="1" x="-0.1778" y="0" drill="1.2" diameter="2.032" shape="square"/>
<pad name="2" x="3.6778" y="0" drill="1.2" diameter="2.032"/>
<pad name="3" x="6.8222" y="0" drill="1.2" diameter="2.032"/>
<pad name="4" x="10.6778" y="0" drill="1.2" diameter="2.032"/>
<text x="3.81" y="2.413" size="0.6096" layer="25" font="vector" ratio="20">&gt;NAME</text>
<text x="3.81" y="1.524" size="0.6096" layer="27" font="vector" ratio="20">&gt;VALUE</text>
</package>
<package name="1X04_1MM_RA" urn="urn:adsk.eagle:footprint:37714/1" library_version="1">
<description>&lt;h3&gt;SMD- 4 Pin Right Angle &lt;/h3&gt;
&lt;p&gt;Specifications:
&lt;ul&gt;&lt;li&gt;Pin count:4&lt;/li&gt;
&lt;li&gt;Pin pitch:0.1"&lt;/li&gt;
&lt;/ul&gt;&lt;/p&gt;
&lt;p&gt;Example device(s):
&lt;ul&gt;&lt;li&gt;CONN_04&lt;/li&gt;
&lt;/ul&gt;&lt;/p&gt;</description>
<wire x1="-1.5" y1="-4.6" x2="1.5" y2="-4.6" width="0.254" layer="21"/>
<wire x1="-3" y1="-2" x2="-3" y2="-0.35" width="0.254" layer="21"/>
<wire x1="2.25" y1="-0.35" x2="3" y2="-0.35" width="0.254" layer="21"/>
<wire x1="3" y1="-0.35" x2="3" y2="-2" width="0.254" layer="21"/>
<wire x1="-3" y1="-0.35" x2="-2.25" y2="-0.35" width="0.254" layer="21"/>
<circle x="-2.5" y="0.3" radius="0.1414" width="0.4" layer="21"/>
<smd name="NC2" x="-2.8" y="-3.675" dx="1.2" dy="2" layer="1"/>
<smd name="NC1" x="2.8" y="-3.675" dx="1.2" dy="2" layer="1"/>
<smd name="1" x="-1.5" y="0" dx="0.6" dy="1.35" layer="1"/>
<smd name="2" x="-0.5" y="0" dx="0.6" dy="1.35" layer="1"/>
<smd name="3" x="0.5" y="0" dx="0.6" dy="1.35" layer="1"/>
<smd name="4" x="1.5" y="0" dx="0.6" dy="1.35" layer="1"/>
<text x="-1.397" y="-2.159" size="0.6096" layer="25" font="vector" ratio="20">&gt;NAME</text>
<text x="-1.651" y="-3.302" size="0.6096" layer="27" font="vector" ratio="20">&gt;VALUE</text>
</package>
<package name="1X04_SMD_VERTICAL_COMBO" urn="urn:adsk.eagle:footprint:37715/1" library_version="1">
<description>&lt;h3&gt;SMD - 4 Pin Vertical Connector&lt;/h3&gt;
&lt;p&gt;Specifications:
&lt;ul&gt;&lt;li&gt;Pin count:4&lt;/li&gt;
&lt;li&gt;SMD Pad count:8&lt;/li&gt;
&lt;li&gt;Pin pitch:0.1"&lt;/li&gt;
&lt;/ul&gt;&lt;/p&gt;
&lt;p&gt;Example device(s):
&lt;ul&gt;&lt;li&gt;CONN_04&lt;/li&gt;
&lt;/ul&gt;&lt;/p&gt;</description>
<wire x1="7.62" y1="1.27" x2="7.62" y2="-1.27" width="0.4064" layer="1"/>
<wire x1="5.08" y1="1.27" x2="5.08" y2="-1.27" width="0.4064" layer="1"/>
<wire x1="2.54" y1="1.27" x2="2.54" y2="-1.27" width="0.4064" layer="1"/>
<wire x1="0" y1="1.27" x2="0" y2="-1.27" width="0.4064" layer="1"/>
<wire x1="-1.37" y1="-1.25" x2="-1.37" y2="1.25" width="0.1778" layer="21"/>
<wire x1="8.99" y1="1.25" x2="8.99" y2="-1.25" width="0.1778" layer="21"/>
<wire x1="-0.73" y1="-1.25" x2="-1.37" y2="-1.25" width="0.1778" layer="21"/>
<wire x1="8.99" y1="-1.25" x2="8.32" y2="-1.25" width="0.1778" layer="21"/>
<wire x1="8.32" y1="1.25" x2="8.99" y2="1.25" width="0.1778" layer="21"/>
<wire x1="-1.37" y1="1.25" x2="-0.73" y2="1.25" width="0.1778" layer="21"/>
<wire x1="5.869" y1="-1.29" x2="6.831" y2="-1.29" width="0.1778" layer="21"/>
<wire x1="5.869" y1="1.25" x2="6.831" y2="1.25" width="0.1778" layer="21"/>
<wire x1="3.329" y1="-1.29" x2="4.291" y2="-1.29" width="0.1778" layer="21"/>
<wire x1="3.329" y1="1.25" x2="4.291" y2="1.25" width="0.1778" layer="21"/>
<wire x1="0.789" y1="-1.29" x2="1.751" y2="-1.29" width="0.1778" layer="21"/>
<wire x1="0.789" y1="1.25" x2="1.751" y2="1.25" width="0.1778" layer="21"/>
<smd name="3" x="5.08" y="-1.65" dx="2" dy="1" layer="1" rot="R270"/>
<smd name="1" x="0" y="-1.65" dx="2" dy="1" layer="1" rot="R270"/>
<smd name="4" x="7.62" y="1.65" dx="2" dy="1" layer="1" rot="R270"/>
<smd name="2" x="2.54" y="1.65" dx="2" dy="1" layer="1" rot="R270"/>
<smd name="1-2" x="0" y="1.65" dx="2" dy="1" layer="1" rot="R90"/>
<smd name="2-2" x="2.54" y="-1.65" dx="2" dy="1" layer="1" rot="R90"/>
<smd name="3-2" x="5.08" y="1.65" dx="2" dy="1" layer="1" rot="R90"/>
<smd name="4-2" x="7.62" y="-1.65" dx="2" dy="1" layer="1" rot="R90"/>
<text x="-0.508" y="2.921" size="0.6096" layer="25" font="vector" ratio="20">&gt;NAME</text>
<text x="-0.508" y="-3.429" size="0.6096" layer="27" font="vector" ratio="20">&gt;VALUE</text>
</package>
<package name="1X04_SMD_LONG" urn="urn:adsk.eagle:footprint:37716/1" library_version="1">
<description>&lt;h3&gt;SMD - 4 Pin w/ Long Solder Pads&lt;/h3&gt;
No silk, but tDocu layer shows pin position. 
&lt;p&gt;Specifications:
&lt;ul&gt;&lt;li&gt;Pin count:4&lt;/li&gt;
&lt;li&gt;Pin pitch:0.1"&lt;/li&gt;
&lt;/ul&gt;&lt;/p&gt;
&lt;p&gt;Example device(s):
&lt;ul&gt;&lt;li&gt;CONN_04&lt;/li&gt;
&lt;/ul&gt;&lt;/p&gt;</description>
<wire x1="5.08" y1="1.25" x2="-5.08" y2="1.25" width="0.127" layer="51"/>
<wire x1="-5.08" y1="1.25" x2="-5.08" y2="-1.25" width="0.127" layer="51"/>
<wire x1="-5.08" y1="-1.25" x2="-3.81" y2="-1.25" width="0.127" layer="51"/>
<wire x1="-3.81" y1="-1.25" x2="-1.27" y2="-1.25" width="0.127" layer="51"/>
<wire x1="-1.27" y1="-1.25" x2="1.27" y2="-1.25" width="0.127" layer="51"/>
<wire x1="1.27" y1="-1.25" x2="3.81" y2="-1.25" width="0.127" layer="51"/>
<wire x1="3.81" y1="-1.25" x2="5.08" y2="-1.25" width="0.127" layer="51"/>
<wire x1="5.08" y1="-1.25" x2="5.08" y2="1.25" width="0.127" layer="51"/>
<wire x1="3.81" y1="-1.25" x2="3.81" y2="-7.25" width="0.127" layer="51"/>
<wire x1="1.27" y1="-1.25" x2="1.27" y2="-7.25" width="0.127" layer="51"/>
<wire x1="-1.27" y1="-1.25" x2="-1.27" y2="-7.25" width="0.127" layer="51"/>
<wire x1="-3.81" y1="-1.25" x2="-3.81" y2="-7.25" width="0.127" layer="51"/>
<smd name="4" x="3.81" y="5.5" dx="4" dy="1" layer="1" rot="R90"/>
<smd name="3" x="1.27" y="5.5" dx="4" dy="1" layer="1" rot="R90"/>
<smd name="2" x="-1.27" y="5.5" dx="4" dy="1" layer="1" rot="R90"/>
<smd name="1" x="-3.81" y="5.5" dx="4" dy="1" layer="1" rot="R90"/>
<hole x="-2.54" y="0" drill="1.4"/>
<hole x="2.54" y="0" drill="1.4"/>
</package>
<package name="JST-4-PTH-VERT" urn="urn:adsk.eagle:footprint:37717/1" library_version="1">
<description>&lt;h3&gt;JST Vertical 4 Pin Plated Through Hole&lt;/h3&gt;
&lt;p&gt;Specifications:
&lt;ul&gt;&lt;li&gt;Pin count: 4&lt;/li&gt;
&lt;li&gt;Pin pitch: 2mm&lt;/li&gt;
&lt;/ul&gt;&lt;/p&gt;
&lt;p&gt;&lt;a href="http://www.jst-mfg.com/product/pdf/eng/ePH.pdf"&gt;Datasheet referenced for footprint&lt;/a&gt;&lt;/p&gt;
&lt;p&gt;Example device(s):
&lt;ul&gt;&lt;li&gt;CONN_04&lt;/li&gt;
&lt;/ul&gt;&lt;/p&gt;</description>
<wire x1="-4.95" y1="-2.25" x2="-4.95" y2="2.25" width="0.2032" layer="21"/>
<wire x1="-4.95" y1="2.25" x2="4.95" y2="2.25" width="0.2032" layer="21"/>
<wire x1="4.95" y1="-2.25" x2="1" y2="-2.25" width="0.2032" layer="21"/>
<wire x1="-1" y1="-2.25" x2="-4.95" y2="-2.25" width="0.2032" layer="21"/>
<wire x1="-1" y1="-1.75" x2="1" y2="-1.75" width="0.2032" layer="21"/>
<wire x1="1" y1="-1.75" x2="1" y2="-2.25" width="0.2032" layer="21"/>
<wire x1="-1" y1="-1.75" x2="-1" y2="-2.25" width="0.2032" layer="21"/>
<wire x1="4.95" y1="2.25" x2="4.95" y2="-2.25" width="0.2032" layer="21"/>
<pad name="1" x="-3" y="-0.55" drill="0.7" diameter="1.6"/>
<pad name="2" x="-1" y="-0.55" drill="0.7" diameter="1.6"/>
<pad name="3" x="1" y="-0.55" drill="0.7" diameter="1.6"/>
<pad name="4" x="3" y="-0.55" drill="0.7" diameter="1.6"/>
<text x="-1.4" y="0.75" size="1.27" layer="51">+</text>
<text x="0.6" y="0.75" size="1.27" layer="51">-</text>
<text x="2.7" y="0.95" size="0.8" layer="51">Y</text>
<text x="-3.3" y="0.95" size="0.8" layer="51">B</text>
<text x="-1.143" y="2.54" size="0.6096" layer="25" font="vector" ratio="20">&gt;NAME</text>
<text x="-1.651" y="-3.302" size="0.6096" layer="27" font="vector" ratio="20">&gt;VALUE</text>
</package>
<package name="1X04_SMD_RA_FEMALE" urn="urn:adsk.eagle:footprint:37718/1" library_version="1">
<description>&lt;h3&gt;SMD - 4 Pin Right-Angle Female Header&lt;/h3&gt;
Silk outline shows header location. 
&lt;p&gt;Specifications:
&lt;ul&gt;&lt;li&gt;Pin count:4&lt;/li&gt;
&lt;li&gt;Pin pitch:0.1"&lt;/li&gt;
&lt;/ul&gt;&lt;/p&gt;
&lt;p&gt;Example device(s):
&lt;ul&gt;&lt;li&gt;CONN_04&lt;/li&gt;
&lt;/ul&gt;&lt;/p&gt;</description>
<wire x1="-5.205" y1="4.25" x2="-5.205" y2="-4.25" width="0.1778" layer="21"/>
<wire x1="5.205" y1="4.25" x2="-5.205" y2="4.25" width="0.1778" layer="21"/>
<wire x1="5.205" y1="-4.25" x2="5.205" y2="4.25" width="0.1778" layer="21"/>
<wire x1="-5.205" y1="-4.25" x2="5.205" y2="-4.25" width="0.1778" layer="21"/>
<rectangle x1="-1.59" y1="6.8" x2="-0.95" y2="7.65" layer="51"/>
<rectangle x1="0.95" y1="6.8" x2="1.59" y2="7.65" layer="51"/>
<rectangle x1="-4.13" y1="6.8" x2="-3.49" y2="7.65" layer="51"/>
<rectangle x1="3.49" y1="6.8" x2="4.13" y2="7.65" layer="51"/>
<smd name="3" x="1.27" y="7.225" dx="1.25" dy="3" layer="1" rot="R180"/>
<smd name="2" x="-1.27" y="7.225" dx="1.25" dy="3" layer="1" rot="R180"/>
<smd name="1" x="-3.81" y="7.225" dx="1.25" dy="3" layer="1" rot="R180"/>
<smd name="4" x="3.81" y="7.225" dx="1.25" dy="3" layer="1" rot="R180"/>
<text x="-1.397" y="0.762" size="0.6096" layer="25" font="vector" ratio="20">&gt;NAME</text>
<text x="-1.524" y="-1.27" size="0.6096" layer="27" font="vector" ratio="20">&gt;VALUE</text>
</package>
<package name="1X02" urn="urn:adsk.eagle:footprint:37654/1" library_version="1">
<description>&lt;h3&gt;Plated Through Hole&lt;/h3&gt;
&lt;p&gt;Specifications:
&lt;ul&gt;&lt;li&gt;Pin count:2&lt;/li&gt;
&lt;li&gt;Pin pitch:0.1"&lt;/li&gt;
&lt;/ul&gt;&lt;/p&gt;
&lt;p&gt;Example device(s):
&lt;ul&gt;&lt;li&gt;CONN_02&lt;/li&gt;
&lt;/ul&gt;&lt;/p&gt;</description>
<wire x1="-0.635" y1="1.27" x2="0.635" y2="1.27" width="0.2032" layer="21"/>
<wire x1="0.635" y1="1.27" x2="1.27" y2="0.635" width="0.2032" layer="21"/>
<wire x1="1.27" y1="-0.635" x2="0.635" y2="-1.27" width="0.2032" layer="21"/>
<wire x1="1.27" y1="0.635" x2="1.905" y2="1.27" width="0.2032" layer="21"/>
<wire x1="1.905" y1="1.27" x2="3.175" y2="1.27" width="0.2032" layer="21"/>
<wire x1="3.175" y1="1.27" x2="3.81" y2="0.635" width="0.2032" layer="21"/>
<wire x1="3.81" y1="-0.635" x2="3.175" y2="-1.27" width="0.2032" layer="21"/>
<wire x1="3.175" y1="-1.27" x2="1.905" y2="-1.27" width="0.2032" layer="21"/>
<wire x1="1.905" y1="-1.27" x2="1.27" y2="-0.635" width="0.2032" layer="21"/>
<wire x1="-1.27" y1="0.635" x2="-1.27" y2="-0.635" width="0.2032" layer="21"/>
<wire x1="-0.635" y1="1.27" x2="-1.27" y2="0.635" width="0.2032" layer="21"/>
<wire x1="-1.27" y1="-0.635" x2="-0.635" y2="-1.27" width="0.2032" layer="21"/>
<wire x1="0.635" y1="-1.27" x2="-0.635" y2="-1.27" width="0.2032" layer="21"/>
<wire x1="3.81" y1="0.635" x2="3.81" y2="-0.635" width="0.2032" layer="21"/>
<pad name="1" x="0" y="0" drill="1.016" diameter="1.8796" rot="R90"/>
<pad name="2" x="2.54" y="0" drill="1.016" diameter="1.8796" rot="R90"/>
<rectangle x1="2.286" y1="-0.254" x2="2.794" y2="0.254" layer="51"/>
<rectangle x1="-0.254" y1="-0.254" x2="0.254" y2="0.254" layer="51"/>
<text x="-1.27" y="1.397" size="0.6096" layer="25" font="vector" ratio="20">&gt;NAME</text>
<text x="-1.27" y="-2.032" size="0.6096" layer="27" font="vector" ratio="20">&gt;VALUE</text>
</package>
<package name="MOLEX-1X2" urn="urn:adsk.eagle:footprint:37655/1" library_version="1">
<description>&lt;h3&gt;Molex 2-Pin Plated Through-Hole&lt;/h3&gt;
&lt;p&gt;Specifications:
&lt;ul&gt;&lt;li&gt;Pin count:2&lt;/li&gt;
&lt;li&gt;Pin pitch:0.1"&lt;/li&gt;
&lt;/ul&gt;&lt;/p&gt;
&lt;p&gt;&lt;a href=”https://www.sparkfun.com/datasheets/Prototyping/2pin_molex_set_19iv10.pdf”&gt;Datasheet referenced for footprint&lt;/a&gt;&lt;/p&gt;
&lt;p&gt;Example device(s):
&lt;ul&gt;&lt;li&gt;CONN_02&lt;/li&gt;
&lt;/ul&gt;&lt;/p&gt;</description>
<wire x1="-1.27" y1="3.048" x2="-1.27" y2="-2.54" width="0.127" layer="21"/>
<wire x1="3.81" y1="3.048" x2="3.81" y2="-2.54" width="0.127" layer="21"/>
<wire x1="3.81" y1="3.048" x2="-1.27" y2="3.048" width="0.127" layer="21"/>
<wire x1="3.81" y1="-2.54" x2="2.54" y2="-2.54" width="0.127" layer="21"/>
<wire x1="2.54" y1="-2.54" x2="0" y2="-2.54" width="0.127" layer="21"/>
<wire x1="0" y1="-2.54" x2="-1.27" y2="-2.54" width="0.127" layer="21"/>
<wire x1="0" y1="-2.54" x2="0" y2="-1.27" width="0.127" layer="21"/>
<wire x1="0" y1="-1.27" x2="2.54" y2="-1.27" width="0.127" layer="21"/>
<wire x1="2.54" y1="-1.27" x2="2.54" y2="-2.54" width="0.127" layer="21"/>
<pad name="1" x="0" y="0" drill="1.016" diameter="1.8796" shape="square"/>
<pad name="2" x="2.54" y="0" drill="1.016" diameter="1.8796"/>
<text x="-1.27" y="3.302" size="0.6096" layer="25" font="vector" ratio="20">&gt;NAME</text>
<text x="-1.27" y="-2.794" size="0.6096" layer="27" font="vector" ratio="20" align="top-left">&gt;VALUE</text>
</package>
<package name="SCREWTERMINAL-3.5MM-2" urn="urn:adsk.eagle:footprint:37656/1" library_version="1">
<description>&lt;h3&gt;Screw Terminal  3.5mm Pitch - 2 Pin PTH&lt;/h3&gt;
&lt;p&gt;Specifications:
&lt;ul&gt;&lt;li&gt;Pin count: 2&lt;/li&gt;
&lt;li&gt;Pin pitch: 3.5mm/138mil&lt;/li&gt;
&lt;/ul&gt;&lt;/p&gt;
&lt;p&gt;&lt;a href=”https://www.sparkfun.com/datasheets/Prototyping/Screw-Terminal-3.5mm.pdf”&gt;Datasheet referenced for footprint&lt;/a&gt;&lt;/p&gt;
&lt;p&gt;Example device(s):
&lt;ul&gt;&lt;li&gt;CONN_02&lt;/li&gt;
&lt;/ul&gt;&lt;/p&gt;</description>
<circle x="2" y="3" radius="0.2828" width="0.127" layer="51"/>
<wire x1="-1.75" y1="3.4" x2="5.25" y2="3.4" width="0.2032" layer="21"/>
<wire x1="5.25" y1="3.4" x2="5.25" y2="-2.8" width="0.2032" layer="21"/>
<wire x1="5.25" y1="-2.8" x2="5.25" y2="-3.6" width="0.2032" layer="21"/>
<wire x1="5.25" y1="-3.6" x2="-1.75" y2="-3.6" width="0.2032" layer="21"/>
<wire x1="-1.75" y1="-3.6" x2="-1.75" y2="-2.8" width="0.2032" layer="21"/>
<wire x1="-1.75" y1="-2.8" x2="-1.75" y2="3.4" width="0.2032" layer="21"/>
<wire x1="5.25" y1="-2.8" x2="-1.75" y2="-2.8" width="0.2032" layer="21"/>
<wire x1="-1.75" y1="-1.35" x2="-2.25" y2="-1.35" width="0.2032" layer="51"/>
<wire x1="-2.25" y1="-1.35" x2="-2.25" y2="-2.35" width="0.2032" layer="51"/>
<wire x1="-2.25" y1="-2.35" x2="-1.75" y2="-2.35" width="0.2032" layer="51"/>
<wire x1="5.25" y1="3.15" x2="5.75" y2="3.15" width="0.2032" layer="51"/>
<wire x1="5.75" y1="3.15" x2="5.75" y2="2.15" width="0.2032" layer="51"/>
<wire x1="5.75" y1="2.15" x2="5.25" y2="2.15" width="0.2032" layer="51"/>
<pad name="1" x="0" y="0" drill="1.2" diameter="2.032" shape="square"/>
<pad name="2" x="3.5" y="0" drill="1.2" diameter="2.032"/>
<text x="-1.27" y="2.54" size="0.6096" layer="25" font="vector" ratio="20">&gt;NAME</text>
<text x="-1.27" y="1.27" size="0.6096" layer="27" font="vector" ratio="20">&gt;VALUE</text>
</package>
<package name="JST-2-SMD" urn="urn:adsk.eagle:footprint:37657/1" library_version="1">
<description>&lt;h3&gt;JST-Right Angle Male Header SMT&lt;/h3&gt;
&lt;p&gt;Specifications:
&lt;ul&gt;&lt;li&gt;Pin count: 2&lt;/li&gt;
&lt;li&gt;Pin pitch: 2mm&lt;/li&gt;
&lt;/ul&gt;&lt;/p&gt;
&lt;p&gt;&lt;a href=”http://www.4uconnector.com/online/object/4udrawing/20404.pdf”&gt;Datasheet referenced for footprint&lt;/a&gt;&lt;/p&gt;
&lt;p&gt;Example device(s):
&lt;ul&gt;&lt;li&gt;CONN_02&lt;/li&gt;
&lt;li&gt;JST_2MM_MALE&lt;/li&gt;
&lt;/ul&gt;&lt;/p&gt;</description>
<wire x1="-4" y1="-1" x2="-4" y2="-4.5" width="0.2032" layer="21"/>
<wire x1="-4" y1="-4.5" x2="-3.2" y2="-4.5" width="0.2032" layer="21"/>
<wire x1="-3.2" y1="-4.5" x2="-3.2" y2="-2" width="0.2032" layer="21"/>
<wire x1="-3.2" y1="-2" x2="-2" y2="-2" width="0.2032" layer="21"/>
<wire x1="2" y1="-2" x2="3.2" y2="-2" width="0.2032" layer="21"/>
<wire x1="3.2" y1="-2" x2="3.2" y2="-4.5" width="0.2032" layer="21"/>
<wire x1="3.2" y1="-4.5" x2="4" y2="-4.5" width="0.2032" layer="21"/>
<wire x1="4" y1="-4.5" x2="4" y2="-1" width="0.2032" layer="21"/>
<wire x1="2" y1="3" x2="-2" y2="3" width="0.2032" layer="21"/>
<smd name="1" x="-1" y="-3.7" dx="1" dy="4.6" layer="1"/>
<smd name="2" x="1" y="-3.7" dx="1" dy="4.6" layer="1"/>
<smd name="NC1" x="-3.4" y="1.5" dx="3.4" dy="1.6" layer="1" rot="R90"/>
<smd name="NC2" x="3.4" y="1.5" dx="3.4" dy="1.6" layer="1" rot="R90"/>
<text x="-1.397" y="1.778" size="0.6096" layer="25" font="vector" ratio="20">&gt;NAME</text>
<text x="-1.651" y="0.635" size="0.6096" layer="27" font="vector" ratio="20">&gt;VALUE</text>
</package>
<package name="1X02_BIG" urn="urn:adsk.eagle:footprint:37658/1" library_version="1">
<description>&lt;h3&gt;Plated Through Hole&lt;/h3&gt;
&lt;p&gt;Specifications:
&lt;ul&gt;&lt;li&gt;Pin count:2&lt;/li&gt;
&lt;li&gt;Pin pitch:0.15"&lt;/li&gt;
&lt;/ul&gt;&lt;/p&gt;
&lt;p&gt;Example device(s):
&lt;ul&gt;&lt;li&gt;CONN_02&lt;/li&gt;
&lt;/ul&gt;&lt;/p&gt;</description>
<wire x1="-1.27" y1="1.27" x2="-1.27" y2="-1.27" width="0.127" layer="21"/>
<wire x1="-1.27" y1="-1.27" x2="5.08" y2="-1.27" width="0.127" layer="21"/>
<wire x1="5.08" y1="-1.27" x2="5.08" y2="1.27" width="0.127" layer="21"/>
<wire x1="5.08" y1="1.27" x2="-1.27" y2="1.27" width="0.127" layer="21"/>
<pad name="P$1" x="0" y="0" drill="1.0668"/>
<pad name="P$2" x="3.81" y="0" drill="1.0668"/>
<text x="-1.27" y="1.397" size="0.6096" layer="25" font="vector" ratio="20">&gt;NAME</text>
<text x="-1.27" y="-2.032" size="0.6096" layer="27" font="vector" ratio="20">&gt;VALUE</text>
</package>
<package name="JST-2-SMD-VERT" urn="urn:adsk.eagle:footprint:37659/1" library_version="1">
<description>&lt;h3&gt;JST-Vertical Male Header SMT &lt;/h3&gt;
&lt;p&gt;Specifications:
&lt;ul&gt;&lt;li&gt;Pin count: 2&lt;/li&gt;
&lt;li&gt;Pin pitch: 2mm&lt;/li&gt;
&lt;/ul&gt;&lt;/p&gt;
&lt;p&gt;&lt;a href=”http://www.4uconnector.com/online/object/4udrawing/20404.pdf”&gt;Datasheet referenced for footprint&lt;/a&gt;&lt;/p&gt;
&lt;p&gt;Example device(s):
&lt;ul&gt;&lt;li&gt;CONN_02&lt;/li&gt;
&lt;/ul&gt;&lt;/p&gt;</description>
<wire x1="-4.1" y1="2.97" x2="4.2" y2="2.97" width="0.2032" layer="51"/>
<wire x1="4.2" y1="2.97" x2="4.2" y2="-2.13" width="0.2032" layer="51"/>
<wire x1="4.2" y1="-2.13" x2="-4.1" y2="-2.13" width="0.2032" layer="51"/>
<wire x1="-4.1" y1="-2.13" x2="-4.1" y2="2.97" width="0.2032" layer="51"/>
<wire x1="-4.1" y1="3" x2="4.2" y2="3" width="0.2032" layer="21"/>
<wire x1="4.2" y1="3" x2="4.2" y2="2.3" width="0.2032" layer="21"/>
<wire x1="-4.1" y1="3" x2="-4.1" y2="2.3" width="0.2032" layer="21"/>
<wire x1="2" y1="-2.1" x2="4.2" y2="-2.1" width="0.2032" layer="21"/>
<wire x1="4.2" y1="-2.1" x2="4.2" y2="-1.7" width="0.2032" layer="21"/>
<wire x1="-2" y1="-2.1" x2="-4.1" y2="-2.1" width="0.2032" layer="21"/>
<wire x1="-4.1" y1="-2.1" x2="-4.1" y2="-1.8" width="0.2032" layer="21"/>
<smd name="P$1" x="-3.4" y="0.27" dx="3" dy="1.6" layer="1" rot="R90"/>
<smd name="P$2" x="3.4" y="0.27" dx="3" dy="1.6" layer="1" rot="R90"/>
<smd name="VCC" x="-1" y="-2" dx="1" dy="5.5" layer="1"/>
<smd name="GND" x="1" y="-2" dx="1" dy="5.5" layer="1"/>
<text x="-3.81" y="3.302" size="0.6096" layer="25" font="vector" ratio="20">&gt;Name</text>
<text x="-3.81" y="2.21" size="0.6096" layer="27" font="vector" ratio="20">&gt;Value</text>
</package>
<package name="SCREWTERMINAL-5MM-2" urn="urn:adsk.eagle:footprint:37660/1" library_version="1">
<description>&lt;h3&gt;Screw Terminal  5mm Pitch -2 Pin PTH&lt;/h3&gt;
&lt;p&gt;Specifications:
&lt;ul&gt;&lt;li&gt;Pin count: 2&lt;/li&gt;
&lt;li&gt;Pin pitch: 5mm/197mil&lt;/li&gt;
&lt;/ul&gt;&lt;/p&gt;
&lt;p&gt;&lt;a href=”https://www.sparkfun.com/datasheets/Prototyping/Screw-Terminal-5mm.pdf”&gt;Datasheet referenced for footprint&lt;/a&gt;&lt;/p&gt;
&lt;p&gt;Example device(s):
&lt;ul&gt;&lt;li&gt;CONN_02&lt;/li&gt;
&lt;/ul&gt;&lt;/p&gt;</description>
<wire x1="-3.1" y1="4.2" x2="8.1" y2="4.2" width="0.2032" layer="21"/>
<wire x1="8.1" y1="4.2" x2="8.1" y2="-2.3" width="0.2032" layer="21"/>
<wire x1="8.1" y1="-2.3" x2="8.1" y2="-3.3" width="0.2032" layer="21"/>
<wire x1="8.1" y1="-3.3" x2="-3.1" y2="-3.3" width="0.2032" layer="21"/>
<wire x1="-3.1" y1="-3.3" x2="-3.1" y2="-2.3" width="0.2032" layer="21"/>
<wire x1="-3.1" y1="-2.3" x2="-3.1" y2="4.2" width="0.2032" layer="21"/>
<wire x1="8.1" y1="-2.3" x2="-3.1" y2="-2.3" width="0.2032" layer="21"/>
<wire x1="-3.1" y1="-1.35" x2="-3.7" y2="-1.35" width="0.2032" layer="51"/>
<wire x1="-3.7" y1="-1.35" x2="-3.7" y2="-2.35" width="0.2032" layer="51"/>
<wire x1="-3.7" y1="-2.35" x2="-3.1" y2="-2.35" width="0.2032" layer="51"/>
<wire x1="8.1" y1="4" x2="8.7" y2="4" width="0.2032" layer="51"/>
<wire x1="8.7" y1="4" x2="8.7" y2="3" width="0.2032" layer="51"/>
<wire x1="8.7" y1="3" x2="8.1" y2="3" width="0.2032" layer="51"/>
<circle x="2.5" y="3.7" radius="0.2828" width="0.127" layer="51"/>
<pad name="1" x="0" y="0" drill="1.3" diameter="2.032" shape="square"/>
<pad name="2" x="5" y="0" drill="1.3" diameter="2.032"/>
<text x="-1.27" y="2.54" size="0.6096" layer="25" font="vector" ratio="20">&gt;NAME</text>
<text x="-1.27" y="1.27" size="0.6096" layer="27" font="vector" ratio="20">&gt;VALUE</text>
</package>
<package name="1X02_LOCK" urn="urn:adsk.eagle:footprint:37661/1" library_version="1">
<description>&lt;h3&gt;Plated Through Hole - Locking Footprint&lt;/h3&gt;
Holes are staggered by 0.005" from center to hold pins while soldering. 
&lt;p&gt;Specifications:
&lt;ul&gt;&lt;li&gt;Pin count:2&lt;/li&gt;
&lt;li&gt;Pin pitch:0.1"&lt;/li&gt;
&lt;/ul&gt;&lt;/p&gt;
&lt;p&gt;Example device(s):
&lt;ul&gt;&lt;li&gt;CONN_02&lt;/li&gt;
&lt;/ul&gt;&lt;/p&gt;</description>
<wire x1="-0.635" y1="1.27" x2="0.635" y2="1.27" width="0.2032" layer="21"/>
<wire x1="0.635" y1="1.27" x2="1.27" y2="0.635" width="0.2032" layer="21"/>
<wire x1="1.27" y1="-0.635" x2="0.635" y2="-1.27" width="0.2032" layer="21"/>
<wire x1="1.27" y1="0.635" x2="1.905" y2="1.27" width="0.2032" layer="21"/>
<wire x1="1.905" y1="1.27" x2="3.175" y2="1.27" width="0.2032" layer="21"/>
<wire x1="3.175" y1="1.27" x2="3.81" y2="0.635" width="0.2032" layer="21"/>
<wire x1="3.81" y1="-0.635" x2="3.175" y2="-1.27" width="0.2032" layer="21"/>
<wire x1="3.175" y1="-1.27" x2="1.905" y2="-1.27" width="0.2032" layer="21"/>
<wire x1="1.905" y1="-1.27" x2="1.27" y2="-0.635" width="0.2032" layer="21"/>
<wire x1="-1.27" y1="0.635" x2="-1.27" y2="-0.635" width="0.2032" layer="21"/>
<wire x1="-0.635" y1="1.27" x2="-1.27" y2="0.635" width="0.2032" layer="21"/>
<wire x1="-1.27" y1="-0.635" x2="-0.635" y2="-1.27" width="0.2032" layer="21"/>
<wire x1="0.635" y1="-1.27" x2="-0.635" y2="-1.27" width="0.2032" layer="21"/>
<wire x1="3.81" y1="0.635" x2="3.81" y2="-0.635" width="0.2032" layer="21"/>
<pad name="1" x="-0.1778" y="0" drill="1.016" diameter="1.8796" rot="R90"/>
<pad name="2" x="2.7178" y="0" drill="1.016" diameter="1.8796" rot="R90"/>
<rectangle x1="-0.2921" y1="-0.2921" x2="0.2921" y2="0.2921" layer="51"/>
<rectangle x1="2.2479" y1="-0.2921" x2="2.8321" y2="0.2921" layer="51"/>
<text x="-1.27" y="1.397" size="0.6096" layer="25" font="vector" ratio="20">&gt;NAME</text>
<text x="-1.27" y="-2.032" size="0.6096" layer="27" font="vector" ratio="20">&gt;VALUE</text>
</package>
<package name="MOLEX-1X2_LOCK" urn="urn:adsk.eagle:footprint:37662/1" library_version="1">
<description>&lt;h3&gt;Molex 2-Pin Plated Through-Hole Locking Footprint&lt;/h3&gt;
Holes are offset from center by 0.005" to hold pins in place during soldering. 
&lt;p&gt;Specifications:
&lt;ul&gt;&lt;li&gt;Pin count:2&lt;/li&gt;
&lt;li&gt;Pin pitch:0.1"&lt;/li&gt;
&lt;/ul&gt;&lt;/p&gt;
&lt;p&gt;&lt;a href=”https://www.sparkfun.com/datasheets/Prototyping/2pin_molex_set_19iv10.pdf”&gt;Datasheet referenced for footprint&lt;/a&gt;&lt;/p&gt;
&lt;p&gt;Example device(s):
&lt;ul&gt;&lt;li&gt;CONN_02&lt;/li&gt;
&lt;/ul&gt;&lt;/p&gt;</description>
<wire x1="-1.27" y1="3.048" x2="-1.27" y2="-2.54" width="0.127" layer="21"/>
<wire x1="3.81" y1="3.048" x2="3.81" y2="-2.54" width="0.127" layer="21"/>
<wire x1="3.81" y1="3.048" x2="-1.27" y2="3.048" width="0.127" layer="21"/>
<wire x1="3.81" y1="-2.54" x2="2.54" y2="-2.54" width="0.127" layer="21"/>
<wire x1="2.54" y1="-2.54" x2="0" y2="-2.54" width="0.127" layer="21"/>
<wire x1="0" y1="-2.54" x2="-1.27" y2="-2.54" width="0.127" layer="21"/>
<wire x1="0" y1="-2.54" x2="0" y2="-1.27" width="0.127" layer="21"/>
<wire x1="0" y1="-1.27" x2="2.54" y2="-1.27" width="0.127" layer="21"/>
<wire x1="2.54" y1="-1.27" x2="2.54" y2="-2.54" width="0.127" layer="21"/>
<pad name="1" x="-0.127" y="0" drill="1.016" diameter="1.8796" shape="square"/>
<pad name="2" x="2.667" y="0" drill="1.016" diameter="1.8796"/>
<rectangle x1="-0.2921" y1="-0.2921" x2="0.2921" y2="0.2921" layer="51"/>
<rectangle x1="2.2479" y1="-0.2921" x2="2.8321" y2="0.2921" layer="51"/>
<text x="-1.27" y="3.302" size="0.6096" layer="25" font="vector" ratio="20">&gt;NAME</text>
<text x="-1.27" y="-2.794" size="0.6096" layer="27" font="vector" ratio="20" align="top-left">&gt;VALUE</text>
</package>
<package name="1X02_LOCK_LONGPADS" urn="urn:adsk.eagle:footprint:37663/1" library_version="1">
<description>&lt;h3&gt;Plated Through Hole - Long Pads with Locking Footprint&lt;/h3&gt;
Pins are staggered by 0.005" from center to hold pins in place while soldering. 
&lt;p&gt;Specifications:
&lt;ul&gt;&lt;li&gt;Pin count:2&lt;/li&gt;
&lt;li&gt;Pin pitch:0.1"&lt;/li&gt;
&lt;/ul&gt;&lt;/p&gt;
&lt;p&gt;Example device(s):
&lt;ul&gt;&lt;li&gt;CONN_02&lt;/li&gt;
&lt;/ul&gt;&lt;/p&gt;</description>
<wire x1="1.651" y1="0" x2="0.889" y2="0" width="0.2032" layer="21"/>
<wire x1="-1.27" y1="0" x2="-1.016" y2="0" width="0.2032" layer="21"/>
<wire x1="-1.27" y1="0" x2="-1.27" y2="0.9906" width="0.2032" layer="21"/>
<wire x1="-1.27" y1="0.9906" x2="-0.9906" y2="1.27" width="0.2032" layer="21"/>
<wire x1="-1.27" y1="0" x2="-1.27" y2="-0.9906" width="0.2032" layer="21"/>
<wire x1="-1.27" y1="-0.9906" x2="-0.9906" y2="-1.27" width="0.2032" layer="21"/>
<wire x1="3.81" y1="0" x2="3.556" y2="0" width="0.2032" layer="21"/>
<wire x1="3.81" y1="0" x2="3.81" y2="-0.9906" width="0.2032" layer="21"/>
<wire x1="3.81" y1="-0.9906" x2="3.5306" y2="-1.27" width="0.2032" layer="21"/>
<wire x1="3.81" y1="0" x2="3.81" y2="0.9906" width="0.2032" layer="21"/>
<wire x1="3.81" y1="0.9906" x2="3.5306" y2="1.27" width="0.2032" layer="21"/>
<pad name="1" x="-0.127" y="0" drill="1.016" shape="long" rot="R90"/>
<pad name="2" x="2.667" y="0" drill="1.016" shape="long" rot="R90"/>
<rectangle x1="-0.2921" y1="-0.2921" x2="0.2921" y2="0.2921" layer="51"/>
<rectangle x1="2.2479" y1="-0.2921" x2="2.8321" y2="0.2921" layer="51"/>
<text x="-1.27" y="1.651" size="0.6096" layer="25" font="vector" ratio="20">&gt;NAME</text>
<text x="-1.27" y="-2.286" size="0.6096" layer="27" font="vector" ratio="20">&gt;VALUE</text>
</package>
<package name="SCREWTERMINAL-3.5MM-2_LOCK" urn="urn:adsk.eagle:footprint:37664/1" library_version="1">
<description>&lt;h3&gt;Screw Terminal  3.5mm Pitch - 2 Pin PTH Locking&lt;/h3&gt;
Holes are offset from center 0.005" to hold pins in place during soldering. 
&lt;p&gt;Specifications:
&lt;ul&gt;&lt;li&gt;Pin count: 2&lt;/li&gt;
&lt;li&gt;Pin pitch: 3.5mm/138mil&lt;/li&gt;
&lt;/ul&gt;&lt;/p&gt;
&lt;p&gt;&lt;a href=”https://www.sparkfun.com/datasheets/Prototyping/Screw-Terminal-3.5mm.pdf”&gt;Datasheet referenced for footprint&lt;/a&gt;&lt;/p&gt;
&lt;p&gt;Example device(s):
&lt;ul&gt;&lt;li&gt;CONN_02&lt;/li&gt;
&lt;/ul&gt;&lt;/p&gt;</description>
<wire x1="-1.75" y1="3.4" x2="5.25" y2="3.4" width="0.2032" layer="21"/>
<wire x1="5.25" y1="3.4" x2="5.25" y2="-2.8" width="0.2032" layer="21"/>
<wire x1="5.25" y1="-2.8" x2="5.25" y2="-3.6" width="0.2032" layer="21"/>
<wire x1="5.25" y1="-3.6" x2="-1.75" y2="-3.6" width="0.2032" layer="21"/>
<wire x1="-1.75" y1="-3.6" x2="-1.75" y2="-2.8" width="0.2032" layer="21"/>
<wire x1="-1.75" y1="-2.8" x2="-1.75" y2="3.4" width="0.2032" layer="21"/>
<wire x1="5.25" y1="-2.8" x2="-1.75" y2="-2.8" width="0.2032" layer="21"/>
<wire x1="-1.75" y1="-1.35" x2="-2.15" y2="-1.35" width="0.2032" layer="51"/>
<wire x1="-2.15" y1="-1.35" x2="-2.15" y2="-2.35" width="0.2032" layer="51"/>
<wire x1="-2.15" y1="-2.35" x2="-1.75" y2="-2.35" width="0.2032" layer="51"/>
<wire x1="5.25" y1="3.15" x2="5.65" y2="3.15" width="0.2032" layer="51"/>
<wire x1="5.65" y1="3.15" x2="5.65" y2="2.15" width="0.2032" layer="51"/>
<wire x1="5.65" y1="2.15" x2="5.25" y2="2.15" width="0.2032" layer="51"/>
<circle x="2" y="3" radius="0.2828" width="0.127" layer="51"/>
<circle x="0" y="0" radius="0.4318" width="0.0254" layer="51"/>
<circle x="3.5" y="0" radius="0.4318" width="0.0254" layer="51"/>
<pad name="1" x="-0.1778" y="0" drill="1.2" diameter="2.032" shape="square"/>
<pad name="2" x="3.6778" y="0" drill="1.2" diameter="2.032"/>
<text x="-1.27" y="2.54" size="0.6096" layer="25" font="vector" ratio="20">&gt;NAME</text>
<text x="-1.27" y="1.27" size="0.6096" layer="27" font="vector" ratio="20">&gt;VALUE</text>
</package>
<package name="1X02_LONGPADS" urn="urn:adsk.eagle:footprint:37665/1" library_version="1">
<description>&lt;h3&gt;Plated Through Hole - Long Pads without Silk Outline&lt;/h3&gt;
&lt;p&gt;Specifications:
&lt;ul&gt;&lt;li&gt;Pin count:2&lt;/li&gt;
&lt;li&gt;Pin pitch:0.1"&lt;/li&gt;
&lt;/ul&gt;&lt;/p&gt;
&lt;p&gt;Example device(s):
&lt;ul&gt;&lt;li&gt;CONN_02&lt;/li&gt;
&lt;/ul&gt;&lt;/p&gt;</description>
<pad name="1" x="0" y="0" drill="1.1176" diameter="1.8796" shape="long" rot="R90"/>
<pad name="2" x="2.54" y="0" drill="1.1176" diameter="1.8796" shape="long" rot="R90"/>
<text x="-1.27" y="2.032" size="0.6096" layer="25" font="vector" ratio="20">&gt;NAME</text>
<text x="-1.397" y="-2.667" size="0.6096" layer="27" font="vector" ratio="20">&gt;VALUE</text>
</package>
<package name="1X02_NO_SILK" urn="urn:adsk.eagle:footprint:37666/1" library_version="1">
<description>&lt;h3&gt;Plated Through Hole - No Silk Outline&lt;/h3&gt;
&lt;p&gt;Specifications:
&lt;ul&gt;&lt;li&gt;Pin count:2&lt;/li&gt;
&lt;li&gt;Pin pitch:0.1"&lt;/li&gt;
&lt;/ul&gt;&lt;/p&gt;
&lt;p&gt;Example device(s):
&lt;ul&gt;&lt;li&gt;CONN_02&lt;/li&gt;
&lt;/ul&gt;&lt;/p&gt;</description>
<pad name="1" x="0" y="0" drill="1.016" diameter="1.8796" rot="R90"/>
<pad name="2" x="2.54" y="0" drill="1.016" diameter="1.8796" rot="R90"/>
<rectangle x1="2.286" y1="-0.254" x2="2.794" y2="0.254" layer="51"/>
<rectangle x1="-0.254" y1="-0.254" x2="0.254" y2="0.254" layer="51"/>
<text x="-1.27" y="1.397" size="0.6096" layer="25" font="vector" ratio="20">&gt;NAME</text>
<text x="-1.27" y="-2.032" size="0.6096" layer="27" font="vector" ratio="20">&gt;VALUE</text>
</package>
<package name="JST-2-PTH" urn="urn:adsk.eagle:footprint:37667/1" library_version="1">
<description>&lt;h3&gt;JST 2 Pin Right Angle Plated Through  Hole&lt;/h3&gt;
tDocu indicate polarity for connections that match SparkFun LiPo battery terminations. 
&lt;p&gt;Specifications:
&lt;ul&gt;&lt;li&gt;Pin count: 2&lt;/li&gt;
&lt;li&gt;Pin pitch:2mm&lt;/li&gt;
&lt;/ul&gt;&lt;/p&gt;
&lt;p&gt;&lt;a href=”https://www.sparkfun.com/datasheets/Prototyping/Connectors/JST%282%29-01548.pdf”&gt;Datasheet referenced for footprint&lt;/a&gt;&lt;/p&gt;
&lt;p&gt;Example device(s):
&lt;ul&gt;&lt;li&gt;CONN_02&lt;/li&gt;
&lt;/ul&gt;&lt;/p&gt;</description>
<pad name="1" x="-1" y="0" drill="0.7" diameter="1.6"/>
<pad name="2" x="1" y="0" drill="0.7" diameter="1.6"/>
<text x="-1.27" y="5.27" size="0.6096" layer="25" font="vector" ratio="20">&gt;Name</text>
<text x="-1.27" y="2.73" size="0.6096" layer="27" font="vector" ratio="20">&gt;Value</text>
<text x="0.6" y="0.7" size="1.27" layer="51">+</text>
<text x="-1.4" y="0.7" size="1.27" layer="51">-</text>
<wire x1="-2.95" y1="-1.6" x2="-2.95" y2="6" width="0.2032" layer="21"/>
<wire x1="-2.95" y1="6" x2="2.95" y2="6" width="0.2032" layer="21"/>
<wire x1="2.95" y1="6" x2="2.95" y2="-1.6" width="0.2032" layer="21"/>
<wire x1="-2.95" y1="-1.6" x2="-2.3" y2="-1.6" width="0.2032" layer="21"/>
<wire x1="2.95" y1="-1.6" x2="2.3" y2="-1.6" width="0.2032" layer="21"/>
<wire x1="-2.3" y1="-1.6" x2="-2.3" y2="0" width="0.2032" layer="21"/>
<wire x1="2.3" y1="-1.6" x2="2.3" y2="0" width="0.2032" layer="21"/>
</package>
<package name="1X02_XTRA_BIG" urn="urn:adsk.eagle:footprint:37668/1" library_version="1">
<description>&lt;h3&gt;Plated Through Hole - 0.1" holes&lt;/h3&gt;
&lt;p&gt;Specifications:
&lt;ul&gt;&lt;li&gt;Pin count:2&lt;/li&gt;
&lt;li&gt;Pin pitch:0.2"&lt;/li&gt;
&lt;/ul&gt;&lt;/p&gt;
&lt;p&gt;Example device(s):
&lt;ul&gt;&lt;li&gt;CONN_02&lt;/li&gt;
&lt;/ul&gt;&lt;/p&gt;</description>
<wire x1="-5.08" y1="2.54" x2="-5.08" y2="-2.54" width="0.127" layer="21"/>
<wire x1="-5.08" y1="-2.54" x2="5.08" y2="-2.54" width="0.127" layer="21"/>
<wire x1="5.08" y1="-2.54" x2="5.08" y2="2.54" width="0.127" layer="21"/>
<wire x1="5.08" y1="2.54" x2="-5.08" y2="2.54" width="0.127" layer="21"/>
<pad name="1" x="-2.54" y="0" drill="2.0574" diameter="3.556"/>
<pad name="2" x="2.54" y="0" drill="2.0574" diameter="3.556"/>
<text x="-5.08" y="2.667" size="0.6096" layer="25" font="vector" ratio="20">&gt;NAME</text>
<text x="-5.08" y="-3.302" size="0.6096" layer="27" font="vector" ratio="20">&gt;VALUE</text>
</package>
<package name="1X02_PP_HOLES_ONLY" urn="urn:adsk.eagle:footprint:37669/1" library_version="1">
<description>&lt;h3&gt;Pogo Pins Connector - No Silk Outline&lt;/h3&gt;
&lt;p&gt;Specifications:
&lt;ul&gt;&lt;li&gt;Pin count:2&lt;/li&gt;
&lt;li&gt;Pin pitch:0.1"&lt;/li&gt;
&lt;/ul&gt;&lt;/p&gt;
&lt;p&gt;Example device(s):
&lt;ul&gt;&lt;li&gt;CONN_02&lt;/li&gt;
&lt;/ul&gt;&lt;/p&gt;</description>
<circle x="0" y="0" radius="0.635" width="0.127" layer="51"/>
<circle x="2.54" y="0" radius="0.635" width="0.127" layer="51"/>
<pad name="1" x="0" y="0" drill="0.889" diameter="0.8128" rot="R90"/>
<pad name="2" x="2.54" y="0" drill="0.889" diameter="0.8128" rot="R90"/>
<hole x="0" y="0" drill="1.4732"/>
<hole x="2.54" y="0" drill="1.4732"/>
<text x="-1.27" y="1.143" size="0.6096" layer="25" font="vector" ratio="20">&gt;NAME</text>
<text x="-1.27" y="-1.778" size="0.6096" layer="27" font="vector" ratio="20">&gt;VALUE</text>
</package>
<package name="SCREWTERMINAL-3.5MM-2-NS" urn="urn:adsk.eagle:footprint:37670/1" library_version="1">
<description>&lt;h3&gt;Screw Terminal  3.5mm Pitch - 2 Pin PTH No Silk Outline&lt;/h3&gt;
&lt;p&gt;Specifications:
&lt;ul&gt;&lt;li&gt;Pin count: 2&lt;/li&gt;
&lt;li&gt;Pin pitch: 3.5mm/138mil&lt;/li&gt;
&lt;/ul&gt;&lt;/p&gt;
&lt;p&gt;&lt;a href=”https://www.sparkfun.com/datasheets/Prototyping/Screw-Terminal-3.5mm.pdf”&gt;Datasheet referenced for footprint&lt;/a&gt;&lt;/p&gt;
&lt;p&gt;Example device(s):
&lt;ul&gt;&lt;li&gt;CONN_02&lt;/li&gt;
&lt;/ul&gt;&lt;/p&gt;</description>
<wire x1="-1.75" y1="3.4" x2="5.25" y2="3.4" width="0.2032" layer="51"/>
<wire x1="5.25" y1="3.4" x2="5.25" y2="-2.8" width="0.2032" layer="51"/>
<wire x1="5.25" y1="-2.8" x2="5.25" y2="-3.6" width="0.2032" layer="51"/>
<wire x1="5.25" y1="-3.6" x2="-1.75" y2="-3.6" width="0.2032" layer="51"/>
<wire x1="-1.75" y1="-3.6" x2="-1.75" y2="-2.8" width="0.2032" layer="51"/>
<wire x1="-1.75" y1="-2.8" x2="-1.75" y2="3.4" width="0.2032" layer="51"/>
<wire x1="5.25" y1="-2.8" x2="-1.75" y2="-2.8" width="0.2032" layer="51"/>
<wire x1="-1.75" y1="-1.35" x2="-2.15" y2="-1.35" width="0.2032" layer="51"/>
<wire x1="-2.15" y1="-1.35" x2="-2.15" y2="-2.35" width="0.2032" layer="51"/>
<wire x1="-2.15" y1="-2.35" x2="-1.75" y2="-2.35" width="0.2032" layer="51"/>
<wire x1="5.25" y1="3.15" x2="5.65" y2="3.15" width="0.2032" layer="51"/>
<wire x1="5.65" y1="3.15" x2="5.65" y2="2.15" width="0.2032" layer="51"/>
<wire x1="5.65" y1="2.15" x2="5.25" y2="2.15" width="0.2032" layer="51"/>
<circle x="2" y="3" radius="0.2828" width="0.127" layer="51"/>
<pad name="1" x="0" y="0" drill="1.2" diameter="2.032" shape="square"/>
<pad name="2" x="3.5" y="0" drill="1.2" diameter="2.032"/>
<text x="-1.27" y="2.54" size="0.6096" layer="25" font="vector" ratio="20">&gt;NAME</text>
<text x="-1.27" y="1.27" size="0.6096" layer="27" font="vector" ratio="20">&gt;VALUE</text>
</package>
<package name="JST-2-PTH-NS" urn="urn:adsk.eagle:footprint:37671/1" library_version="1">
<description>&lt;h3&gt;JST 2 Pin Right Angle Plated Through  Hole- No Silk&lt;/h3&gt;
tDocu indicate polarity for connections that match SparkFun LiPo battery terminations. 
&lt;br&gt; No silk outline of connector. 
&lt;p&gt;Specifications:
&lt;ul&gt;&lt;li&gt;Pin count: 2&lt;/li&gt;
&lt;li&gt;Pin pitch:2mm&lt;/li&gt;
&lt;/ul&gt;&lt;/p&gt;
&lt;p&gt;&lt;a href=”https://www.sparkfun.com/datasheets/Prototyping/Connectors/JST%282%29-01548.pdf”&gt;Datasheet referenced for footprint&lt;/a&gt;&lt;/p&gt;
&lt;p&gt;Example device(s):
&lt;ul&gt;&lt;li&gt;CONN_02&lt;/li&gt;
&lt;/ul&gt;&lt;/p&gt;</description>
<wire x1="-2" y1="0" x2="-2" y2="-1.8" width="0.2032" layer="51"/>
<wire x1="-2" y1="-1.8" x2="-3" y2="-1.8" width="0.2032" layer="51"/>
<wire x1="-3" y1="-1.8" x2="-3" y2="6" width="0.2032" layer="51"/>
<wire x1="-3" y1="6" x2="3" y2="6" width="0.2032" layer="51"/>
<wire x1="3" y1="6" x2="3" y2="-1.8" width="0.2032" layer="51"/>
<wire x1="3" y1="-1.8" x2="2" y2="-1.8" width="0.2032" layer="51"/>
<wire x1="2" y1="-1.8" x2="2" y2="0" width="0.2032" layer="51"/>
<pad name="1" x="-1" y="0" drill="0.7" diameter="1.6"/>
<pad name="2" x="1" y="0" drill="0.7" diameter="1.6"/>
<text x="-1.27" y="5.27" size="0.6096" layer="25" font="vector" ratio="20">&gt;Name</text>
<text x="-1.27" y="4" size="0.6096" layer="27" font="vector" ratio="20">&gt;Value</text>
<text x="0.6" y="0.7" size="1.27" layer="51">+</text>
<text x="-1.4" y="0.7" size="1.27" layer="51">-</text>
</package>
<package name="JST-2-PTH-KIT" urn="urn:adsk.eagle:footprint:37672/1" library_version="1">
<description>&lt;h3&gt;JST 2 Pin Right Angle Plated Through  Hole - KIT&lt;/h3&gt;
tDocu indicate polarity for connections that match SparkFun LiPo battery terminations. 
&lt;br&gt; This package has a smaller diameter top stop mask, which doesn't cover the diameter of the pad.
&lt;br&gt; This means only the bottom side of the pads' copper will be exposed. You'll only be able to solder to the bottom side.
&lt;p&gt;Specifications:
&lt;ul&gt;&lt;li&gt;Pin count: 2&lt;/li&gt;
&lt;li&gt;Pin pitch:2mm&lt;/li&gt;
&lt;/ul&gt;&lt;/p&gt;
&lt;p&gt;&lt;a href=”https://www.sparkfun.com/datasheets/Prototyping/Connectors/JST%282%29-01548.pdf”&gt;Datasheet referenced for footprint&lt;/a&gt;&lt;/p&gt;
&lt;p&gt;Example device(s):
&lt;ul&gt;&lt;li&gt;CONN_02&lt;/li&gt;
&lt;/ul&gt;&lt;/p&gt;</description>
<wire x1="-2" y1="0" x2="-2" y2="-1.8" width="0.2032" layer="51"/>
<wire x1="-2" y1="-1.8" x2="-3" y2="-1.8" width="0.2032" layer="51"/>
<wire x1="-3" y1="-1.8" x2="-3" y2="6" width="0.2032" layer="51"/>
<wire x1="-3" y1="6" x2="3" y2="6" width="0.2032" layer="51"/>
<wire x1="3" y1="6" x2="3" y2="-1.8" width="0.2032" layer="51"/>
<wire x1="3" y1="-1.8" x2="2" y2="-1.8" width="0.2032" layer="51"/>
<wire x1="2" y1="-1.8" x2="2" y2="0" width="0.2032" layer="51"/>
<pad name="1" x="-1" y="0" drill="0.7" diameter="1.4478" stop="no"/>
<pad name="2" x="1" y="0" drill="0.7" diameter="1.4478" stop="no"/>
<text x="-1.27" y="5.27" size="0.6096" layer="25" font="vector" ratio="20">&gt;Name</text>
<text x="-1.27" y="4" size="0.6096" layer="27" font="vector" ratio="20">&gt;Value</text>
<text x="0.6" y="0.7" size="1.27" layer="51">+</text>
<text x="-1.4" y="0.7" size="1.27" layer="51">-</text>
<polygon width="0.127" layer="30">
<vertex x="-0.9975" y="-0.6604" curve="-90.025935"/>
<vertex x="-1.6604" y="0" curve="-90.017354"/>
<vertex x="-1" y="0.6604" curve="-90"/>
<vertex x="-0.3396" y="0" curve="-90.078137"/>
</polygon>
<polygon width="0.127" layer="29">
<vertex x="-1" y="-0.2865" curve="-90.08005"/>
<vertex x="-1.2865" y="0" curve="-90.040011"/>
<vertex x="-1" y="0.2865" curve="-90"/>
<vertex x="-0.7135" y="0" curve="-90"/>
</polygon>
<polygon width="0.127" layer="30">
<vertex x="1.0025" y="-0.6604" curve="-90.025935"/>
<vertex x="0.3396" y="0" curve="-90.017354"/>
<vertex x="1" y="0.6604" curve="-90"/>
<vertex x="1.6604" y="0" curve="-90.078137"/>
</polygon>
<polygon width="0.127" layer="29">
<vertex x="1" y="-0.2865" curve="-90.08005"/>
<vertex x="0.7135" y="0" curve="-90.040011"/>
<vertex x="1" y="0.2865" curve="-90"/>
<vertex x="1.2865" y="0" curve="-90"/>
</polygon>
</package>
<package name="SPRINGTERMINAL-2.54MM-2" urn="urn:adsk.eagle:footprint:37673/1" library_version="1">
<description>&lt;h3&gt;Spring Terminal- PCB Mount 2 Pin PTH&lt;/h3&gt;
tDocu marks the spring arms
&lt;p&gt;Specifications:
&lt;ul&gt;&lt;li&gt;Pin count: 4&lt;/li&gt;
&lt;li&gt;Pin pitch: 0.1"&lt;/li&gt;
&lt;/ul&gt;&lt;/p&gt;
&lt;p&gt;&lt;a href=”https://www.sparkfun.com/datasheets/Prototyping/SpringTerminal.pdf”&gt;Datasheet referenced for footprint&lt;/a&gt;&lt;/p&gt;
&lt;p&gt;Example device(s):
&lt;ul&gt;&lt;li&gt;CONN_02&lt;/li&gt;
&lt;/ul&gt;&lt;/p&gt;</description>
<wire x1="-4.2" y1="7.88" x2="-4.2" y2="-2.8" width="0.254" layer="21"/>
<wire x1="-4.2" y1="-2.8" x2="-4.2" y2="-4.72" width="0.254" layer="51"/>
<wire x1="-4.2" y1="-4.72" x2="3.44" y2="-4.72" width="0.254" layer="51"/>
<wire x1="3.44" y1="-4.72" x2="3.44" y2="-2.8" width="0.254" layer="51"/>
<wire x1="3.44" y1="7.88" x2="-4.2" y2="7.88" width="0.254" layer="21"/>
<wire x1="0" y1="0" x2="0" y2="5.08" width="0.254" layer="1"/>
<wire x1="0" y1="0" x2="0" y2="5.08" width="0.254" layer="16"/>
<wire x1="2.54" y1="0" x2="2.54" y2="5.08" width="0.254" layer="16"/>
<wire x1="2.54" y1="0" x2="2.54" y2="5.08" width="0.254" layer="1"/>
<wire x1="-4.2" y1="-2.8" x2="3.44" y2="-2.8" width="0.254" layer="21"/>
<wire x1="3.44" y1="4" x2="3.44" y2="1" width="0.254" layer="21"/>
<wire x1="3.44" y1="7.88" x2="3.44" y2="6" width="0.254" layer="21"/>
<wire x1="3.44" y1="-0.9" x2="3.44" y2="-2.8" width="0.254" layer="21"/>
<pad name="1" x="0" y="0" drill="1.1" diameter="1.9"/>
<pad name="P$2" x="0" y="5.08" drill="1.1" diameter="1.9"/>
<pad name="P$3" x="2.54" y="5.08" drill="1.1" diameter="1.9"/>
<pad name="2" x="2.54" y="0" drill="1.1" diameter="1.9"/>
</package>
<package name="1X02_2.54_SCREWTERM" urn="urn:adsk.eagle:footprint:37674/1" library_version="1">
<description>&lt;h3&gt;2 Pin Screw Terminal - 2.54mm&lt;/h3&gt;
&lt;p&gt;Specifications:
&lt;ul&gt;&lt;li&gt;Pin count:2&lt;/li&gt;
&lt;li&gt;Pin pitch:0.1"&lt;/li&gt;
&lt;/ul&gt;&lt;/p&gt;
&lt;p&gt;Example device(s):
&lt;ul&gt;&lt;li&gt;CONN_02&lt;/li&gt;
&lt;/ul&gt;&lt;/p&gt;</description>
<pad name="P2" x="0" y="0" drill="1.016" shape="square"/>
<pad name="P1" x="2.54" y="0" drill="1.016" shape="square"/>
<wire x1="-1.5" y1="3.25" x2="4" y2="3.25" width="0.2032" layer="21"/>
<wire x1="4" y1="3.25" x2="4" y2="2.5" width="0.2032" layer="21"/>
<wire x1="4" y1="2.5" x2="4" y2="-3.25" width="0.2032" layer="21"/>
<wire x1="4" y1="-3.25" x2="-1.5" y2="-3.25" width="0.2032" layer="21"/>
<wire x1="-1.5" y1="-3.25" x2="-1.5" y2="2.5" width="0.2032" layer="21"/>
<wire x1="-1.5" y1="2.5" x2="-1.5" y2="3.25" width="0.2032" layer="21"/>
<wire x1="-1.5" y1="2.5" x2="4" y2="2.5" width="0.2032" layer="21"/>
<text x="-1.27" y="3.429" size="0.6096" layer="25" font="vector" ratio="20">&gt;NAME</text>
<text x="-1.27" y="-4.064" size="0.6096" layer="27" font="vector" ratio="20">&gt;VALUE</text>
</package>
<package name="1X02_POKEHOME" urn="urn:adsk.eagle:footprint:37675/1" library_version="1">
<description>2 pin poke-home connector

part number 2062-2P from STA</description>
<wire x1="-7" y1="-4" x2="-7" y2="2" width="0.2032" layer="21"/>
<wire x1="-7" y1="2" x2="-7" y2="4" width="0.2032" layer="21"/>
<wire x1="4.7" y1="4" x2="4.7" y2="-4" width="0.2032" layer="21"/>
<wire x1="4.7" y1="-4" x2="-7" y2="-4" width="0.2032" layer="21"/>
<wire x1="-7" y1="4" x2="4.7" y2="4" width="0.2032" layer="21"/>
<smd name="P2" x="5.25" y="-2" dx="3.5" dy="2" layer="1"/>
<smd name="P1" x="5.25" y="2" dx="3.5" dy="2" layer="1"/>
<smd name="P4" x="-4" y="-2" dx="6" dy="2" layer="1"/>
<smd name="P3" x="-4" y="2" dx="6" dy="2" layer="1"/>
<text x="0.635" y="-3.175" size="0.4064" layer="25">&gt;NAME</text>
<text x="0.635" y="-1.905" size="0.4064" layer="27">&gt;VALUE</text>
</package>
<package name="1X02_RA_PTH_FEMALE" urn="urn:adsk.eagle:footprint:37676/1" library_version="1">
<wire x1="-2.79" y1="4.25" x2="-2.79" y2="-4.25" width="0.1778" layer="21"/>
<wire x1="2.79" y1="4.25" x2="2.79" y2="-4.25" width="0.1778" layer="21"/>
<wire x1="-2.79" y1="4.25" x2="2.79" y2="4.25" width="0.1778" layer="21"/>
<wire x1="-2.79" y1="-4.25" x2="2.79" y2="-4.25" width="0.1778" layer="21"/>
<text x="-1.397" y="0.762" size="0.6096" layer="25" font="vector" ratio="20">&gt;NAME</text>
<text x="-1.524" y="-1.27" size="0.6096" layer="27" font="vector" ratio="20">&gt;VALUE</text>
<pad name="2" x="-1.27" y="-5.85" drill="0.8"/>
<pad name="1" x="1.27" y="-5.85" drill="0.8"/>
</package>
</packages>
<packages3d>
<package3d name="1X03" urn="urn:adsk.eagle:package:38063/1" type="box" library_version="1">
<description>Plated Through Hole - 3 Pin
Specifications:
Pin count:3
Pin pitch:0.1"

Example device(s):
CONN_03
</description>
<packageinstances>
<packageinstance name="1X03"/>
</packageinstances>
</package3d>
<package3d name="MOLEX-1X3" urn="urn:adsk.eagle:package:38064/1" type="box" library_version="1">
<description>PTH - 3 Pin Vertical Molex Polarized Header
Datasheet referenced for footprint: 4UCONN part # 01932 
Specifications:
Pin count:3
Pin pitch:0.1"

Example device(s):
CONN_03
</description>
<packageinstances>
<packageinstance name="MOLEX-1X3"/>
</packageinstances>
</package3d>
<package3d name="SCREWTERMINAL-3.5MM-3" urn="urn:adsk.eagle:package:38072/1" type="box" library_version="1">
<description>Screw Terminal  3.5mm Pitch -3 Pin PTH
Specifications:
Pin count: 3
Pin pitch: 3.5mm/138mil

Datasheet referenced for footprint
Example device(s):
CONN_03
</description>
<packageinstances>
<packageinstance name="SCREWTERMINAL-3.5MM-3"/>
</packageinstances>
</package3d>
<package3d name="1X03_LOCK" urn="urn:adsk.eagle:package:38071/1" type="box" library_version="1">
<description>Plated Through Hole - 3 Pin Locking Footprint
Pins are staggered 0.005" off center to lock pins while soldering. 
Specifications:
Pin count:3
Pin pitch:0.1"

Example device(s):
CONN_03
</description>
<packageinstances>
<packageinstance name="1X03_LOCK"/>
</packageinstances>
</package3d>
<package3d name="1X03_LOCK_LONGPADS" urn="urn:adsk.eagle:package:38065/1" type="box" library_version="1">
<description>Plated Through Hole - 3 Pin Long Pad w/ Locking Footprint
Holes are offset 0.005" from center to lock pins in place while soldering. 
Specifications:
Pin count:3
Pin pitch:0.1"

Example device(s):
CONN_03
</description>
<packageinstances>
<packageinstance name="1X03_LOCK_LONGPADS"/>
</packageinstances>
</package3d>
<package3d name="MOLEX-1X3_LOCK" urn="urn:adsk.eagle:package:38067/1" type="box" library_version="1">
<description>PTH - 3 Pin Vertical Molex Polarized Header
Pins are offset 0.005" from center to lock pins in place during soldering. 
Datasheet referenced for footprint: 4UCONN part # 01932 
Specifications:
Pin count:3
Pin pitch:0.1"

Example device(s):
CONN_03
</description>
<packageinstances>
<packageinstance name="MOLEX-1X3_LOCK"/>
</packageinstances>
</package3d>
<package3d name="SCREWTERMINAL-3.5MM-3_LOCK.007S" urn="urn:adsk.eagle:package:38066/1" type="box" library_version="1">
<description>Screw Terminal  3.5mm Pitch -3 Pin PTH Locking
Holes are offset 0.007" from center to hold pins in place during soldering. 
Specifications:
Pin count: 3
Pin pitch: 3.5mm/138mil

Datasheet referenced for footprint
Example device(s):
CONN_03
</description>
<packageinstances>
<packageinstance name="SCREWTERMINAL-3.5MM-3_LOCK.007S"/>
</packageinstances>
</package3d>
<package3d name="1X03_NO_SILK" urn="urn:adsk.eagle:package:38076/1" type="box" library_version="1">
<description>Plated Through Hole - 3 Pin No Silk Outline
Specifications:
Pin count:3
Pin pitch:0.1"

Example device(s):
CONN_03
</description>
<packageinstances>
<packageinstance name="1X03_NO_SILK"/>
</packageinstances>
</package3d>
<package3d name="1X03_LONGPADS" urn="urn:adsk.eagle:package:38068/1" type="box" library_version="1">
<description>Plated Through Hole - 3 Pin Long Pads
Specifications:
Pin count:3
Pin pitch:0.1"

Example device(s):
CONN_03
</description>
<packageinstances>
<packageinstance name="1X03_LONGPADS"/>
</packageinstances>
</package3d>
<package3d name="JST-3-PTH" urn="urn:adsk.eagle:package:38069/1" type="box" library_version="1">
<description>JST 3 Pin Right Angle Plated Through Hole
Specifications:
Pin count:3
Pin pitch:2mm

Datasheet referenced for footprint
Example device(s):
CONN_03
</description>
<packageinstances>
<packageinstance name="JST-3-PTH"/>
</packageinstances>
</package3d>
<package3d name="1X03_PP_HOLES_ONLY" urn="urn:adsk.eagle:package:38073/1" type="box" library_version="1">
<description>Pogo Pins - 3 Pin
Specifications:
Pin count:3

Example device(s):
CONN_03
</description>
<packageinstances>
<packageinstance name="1X03_PP_HOLES_ONLY"/>
</packageinstances>
</package3d>
<package3d name="SCREWTERMINAL-5MM-3" urn="urn:adsk.eagle:package:38070/1" type="box" library_version="1">
<description>Screw Terminal  5mm Pitch -3 Pin PTH
Specifications:
Pin count: 3
Pin pitch: 5mm/197mil

Datasheet referenced for footprint
Example device(s):
CONN_03
</description>
<packageinstances>
<packageinstance name="SCREWTERMINAL-5MM-3"/>
</packageinstances>
</package3d>
<package3d name="1X03_LOCK_NO_SILK" urn="urn:adsk.eagle:package:38074/1" type="box" library_version="1">
<description>Plated Through Hole - 3 Pin Locking Footprint w/out Silk Outline
Holes are offset from center 0.005" to lock pins in place while soldering. 
Specifications:
Pin count:3
Pin pitch:0.1"

Example device(s):
CONN_03
</description>
<packageinstances>
<packageinstance name="1X03_LOCK_NO_SILK"/>
</packageinstances>
</package3d>
<package3d name="JST-3-SMD" urn="urn:adsk.eagle:package:38075/1" type="box" library_version="1">
<description>JST 3 Pin Right Angle SMT
Specifications:
Pin count:3
Pin pitch:2mm

Example device(s):
CONN_03
</description>
<packageinstances>
<packageinstance name="JST-3-SMD"/>
</packageinstances>
</package3d>
<package3d name="1X03-1MM-RA" urn="urn:adsk.eagle:package:38077/1" type="box" library_version="1">
<description>Plated Through Hole - 3 Pin SMD
Specifications:
Pin count:3

Example device(s):
CONN_03
</description>
<packageinstances>
<packageinstance name="1X03-1MM-RA"/>
</packageinstances>
</package3d>
<package3d name="1X03_SMD_RA_FEMALE" urn="urn:adsk.eagle:package:38081/1" type="box" library_version="1">
<description>SMD - 3 Pin Right Angle Female Header
Silk outline of pin location
Specifications:
Pin count:3
Pin pitch:0.1"

Example device(s):
CONN_03
</description>
<packageinstances>
<packageinstance name="1X03_SMD_RA_FEMALE"/>
</packageinstances>
</package3d>
<package3d name="1X03_SMD_RA_MALE" urn="urn:adsk.eagle:package:38078/1" type="box" library_version="1">
<description>SMD- 3 Pin Right Angle Male Headers
No silk outline, but tDocu layer shows pin location. 
Specifications:
Pin count:3
Pin pitch:0.1"

Example device(s):
CONN_03
</description>
<packageinstances>
<packageinstance name="1X03_SMD_RA_MALE"/>
</packageinstances>
</package3d>
<package3d name="1X03_SMD_RA_MALE_POST" urn="urn:adsk.eagle:package:38079/1" type="box" library_version="1">
<description>SMD - 3 Pin Right Angle Male Header w/ Alignment Posts
Datasheet referenced for footprint: 4UCONN part # 11026 
Specifications:
Pin count:3
Pin pitch:0.1"

Example device(s):
CONN_03
</description>
<packageinstances>
<packageinstance name="1X03_SMD_RA_MALE_POST"/>
</packageinstances>
</package3d>
<package3d name="JST-3-PTH-VERT" urn="urn:adsk.eagle:package:38080/1" type="box" library_version="1">
<description>JST 3 Pin Vertical Plated Through Hole
Specifications:
Pin count:3
Pin pitch:2mm

Datasheet referenced for footprint
Example device(s):
CONN_03
</description>
<packageinstances>
<packageinstance name="JST-3-PTH-VERT"/>
</packageinstances>
</package3d>
<package3d name="1X03_SMD_RA_MALE_POST_SMALLER" urn="urn:adsk.eagle:package:38082/1" type="box" library_version="1">
<description>SMD - 3 Pin Right Angle Male Header w/ Alignment Posts
Datasheet referenced for footprint: 4UCONN part # 11026 
Specifications:
Pin count:3
Pin pitch:0.1"

Example device(s):
CONN_03
</description>
<packageinstances>
<packageinstance name="1X03_SMD_RA_MALE_POST_SMALLER"/>
</packageinstances>
</package3d>
<package3d name="1X03_SMD_RA_MALE_POST_SMALLEST" urn="urn:adsk.eagle:package:38083/1" type="box" library_version="1">
<packageinstances>
<packageinstance name="1X03_SMD_RA_MALE_POST_SMALLEST"/>
</packageinstances>
</package3d>
<package3d name="JST-3-PTH-NS" urn="urn:adsk.eagle:package:38084/1" type="box" library_version="1">
<description>JST 3 Pin Right Angle Plated Through Hole &amp;ndash; NO SILK
No silkscreen outline. tDoc layer (51) indicates connector footprint.
Specifications:
Pin count:3
Pin pitch:2mm

Datasheet referenced for footprint
Example device(s):
CONN_03
</description>
<packageinstances>
<packageinstance name="JST-3-PTH-NS"/>
</packageinstances>
</package3d>
<package3d name="SCREWTERMINAL-3.5MM-3-NS" urn="urn:adsk.eagle:package:38088/1" type="box" library_version="1">
<description>Screw Terminal  3.5mm Pitch -3 Pin PTH &amp;ndash; NO SILK
No silkscreen outline. tDoc layer (51) indicates connector footprint.
Specifications:
Pin count: 3
Pin pitch: 3.5mm/138mil

Datasheet referenced for footprint
Example device(s):
CONN_03
</description>
<packageinstances>
<packageinstance name="SCREWTERMINAL-3.5MM-3-NS"/>
</packageinstances>
</package3d>
<package3d name="1X04" urn="urn:adsk.eagle:package:38085/1" type="box" library_version="1">
<description>Plated Through Hole - 4 Pin
Specifications:
Pin count:4
Pin pitch:0.1"

Example device(s):
CONN_04
</description>
<packageinstances>
<packageinstance name="1X04"/>
</packageinstances>
</package3d>
<package3d name="MOLEX-1X4" urn="urn:adsk.eagle:package:38087/1" type="box" library_version="1">
<description>Molex 4-Pin Plated Through-Hole
Specifications:
Pin count:4
Pin pitch:0.1"

Datasheet referenced for footprint
Example device(s):
CONN_04
</description>
<packageinstances>
<packageinstance name="MOLEX-1X4"/>
</packageinstances>
</package3d>
<package3d name="SCREWTERMINAL-3.5MM-4" urn="urn:adsk.eagle:package:38090/1" type="box" library_version="1">
<description>Screw Terminal  3.5mm Pitch -4 Pin PTH
Specifications:
Pin count: 4
Pin pitch: 3.5mm/138mil

Datasheet referenced for footprint
Example device(s):
CONN_04
</description>
<packageinstances>
<packageinstance name="SCREWTERMINAL-3.5MM-4"/>
</packageinstances>
</package3d>
<package3d name="1X04_1.27MM" urn="urn:adsk.eagle:package:38086/1" type="box" library_version="1">
<description>Plated Through Hole - 4 Pin
Specifications:
Pin count:4
Pin pitch: 1.27mm

Example device(s):
CONN_04
</description>
<packageinstances>
<packageinstance name="1X04_1.27MM"/>
</packageinstances>
</package3d>
<package3d name="1X04_LOCK" urn="urn:adsk.eagle:package:38089/1" type="box" library_version="1">
<description>Plated Through Hole - 4 Pin Locking Footprint
Pins are offset 0.005" from center to lock pins in place during soldering. 
Specifications:
Pin count:4
Pin pitch:0.1"

Example device(s):
CONN_04
</description>
<packageinstances>
<packageinstance name="1X04_LOCK"/>
</packageinstances>
</package3d>
<package3d name="1X04_LOCK_LONGPADS" urn="urn:adsk.eagle:package:38091/1" type="box" library_version="1">
<description>Plated Through Hole - 4 Pin Long Pads w/ Locking Footprint
Holes are offset 0.005" from center to lock pins in place during soldering. 
Specifications:
Pin count:4
Pin pitch:0.1"

Example device(s):
CONN_04
</description>
<packageinstances>
<packageinstance name="1X04_LOCK_LONGPADS"/>
</packageinstances>
</package3d>
<package3d name="MOLEX-1X4_LOCK" urn="urn:adsk.eagle:package:38092/1" type="box" library_version="1">
<description>Molex 4-Pin Plated Through-Hole Locking
Holes are offset 0.005" from center to hold pins in place during soldering. 
Specifications:
Pin count:4
Pin pitch:0.1"

Datasheet referenced for footprint
Example device(s):
CONN_04
</description>
<packageinstances>
<packageinstance name="MOLEX-1X4_LOCK"/>
</packageinstances>
</package3d>
<package3d name="1X04_SMD_RA_MALE" urn="urn:adsk.eagle:package:38093/1" type="box" library_version="1">
<description>SMD - 4 Pin Right Angle Male Header
tDocu layer shows pin locations.
Specifications:
Pin count:4
Pin pitch:0.1"

Example device(s):
CONN_04
</description>
<packageinstances>
<packageinstance name="1X04_SMD_RA_MALE"/>
</packageinstances>
</package3d>
<package3d name="1X04_LONGPADS" urn="urn:adsk.eagle:package:38098/1" type="box" library_version="1">
<description>Plated Through Hole - 4 Pin Long Pads
Specifications:
Pin count:4
Pin pitch:0.1"

Example device(s):
CONN_04
</description>
<packageinstances>
<packageinstance name="1X04_LONGPADS"/>
</packageinstances>
</package3d>
<package3d name="1X04_NO_SILK" urn="urn:adsk.eagle:package:38094/1" type="box" library_version="1">
<description>Plated Through Hole - 4 Pin No Silk Outline
Specifications:
Pin count:4
Pin pitch:0.1"

Example device(s):
CONN_04
</description>
<packageinstances>
<packageinstance name="1X04_NO_SILK"/>
</packageinstances>
</package3d>
<package3d name="JST-4-PTH" urn="urn:adsk.eagle:package:38101/1" type="box" library_version="1">
<description>JST Right Angle 4 Pin Plated Through Hole
Specifications:
Pin count: 4
Pin pitch: 2mm

Datasheet referenced for footprint
Example device(s):
CONN_04
</description>
<packageinstances>
<packageinstance name="JST-4-PTH"/>
</packageinstances>
</package3d>
<package3d name="SCREWTERMINAL-3.5MM-4_LOCK" urn="urn:adsk.eagle:package:38095/1" type="box" library_version="1">
<description>Screw Terminal  3.5mm Pitch -4 Pin PTH Locking
Holes are offset 0.005" from center to hold pins in place during soldering. 
Specifications:
Pin count: 4
Pin pitch: 3.5mm/138mil

Datasheet referenced for footprint
Example device(s):
CONN_04
</description>
<packageinstances>
<packageinstance name="SCREWTERMINAL-3.5MM-4_LOCK"/>
</packageinstances>
</package3d>
<package3d name="1X04_1MM_RA" urn="urn:adsk.eagle:package:38096/1" type="box" library_version="1">
<description>SMD- 4 Pin Right Angle 
Specifications:
Pin count:4
Pin pitch:0.1"

Example device(s):
CONN_04
</description>
<packageinstances>
<packageinstance name="1X04_1MM_RA"/>
</packageinstances>
</package3d>
<package3d name="1X04_SMD_VERTICAL_COMBO" urn="urn:adsk.eagle:package:38097/1" type="box" library_version="1">
<description>SMD - 4 Pin Vertical Connector
Specifications:
Pin count:4
SMD Pad count:8
Pin pitch:0.1"

Example device(s):
CONN_04
</description>
<packageinstances>
<packageinstance name="1X04_SMD_VERTICAL_COMBO"/>
</packageinstances>
</package3d>
<package3d name="1X04_SMD_LONG" urn="urn:adsk.eagle:package:38099/1" type="box" library_version="1">
<description>SMD - 4 Pin w/ Long Solder Pads
No silk, but tDocu layer shows pin position. 
Specifications:
Pin count:4
Pin pitch:0.1"

Example device(s):
CONN_04
</description>
<packageinstances>
<packageinstance name="1X04_SMD_LONG"/>
</packageinstances>
</package3d>
<package3d name="JST-4-PTH-VERT" urn="urn:adsk.eagle:package:38102/1" type="box" library_version="1">
<description>JST Vertical 4 Pin Plated Through Hole
Specifications:
Pin count: 4
Pin pitch: 2mm

Datasheet referenced for footprint
Example device(s):
CONN_04
</description>
<packageinstances>
<packageinstance name="JST-4-PTH-VERT"/>
</packageinstances>
</package3d>
<package3d name="1X04_SMD_RA_FEMALE" urn="urn:adsk.eagle:package:38100/1" type="box" library_version="1">
<description>SMD - 4 Pin Right-Angle Female Header
Silk outline shows header location. 
Specifications:
Pin count:4
Pin pitch:0.1"

Example device(s):
CONN_04
</description>
<packageinstances>
<packageinstance name="1X04_SMD_RA_FEMALE"/>
</packageinstances>
</package3d>
<package3d name="1X02" urn="urn:adsk.eagle:package:38039/1" type="box" library_version="1">
<description>Plated Through Hole
Specifications:
Pin count:2
Pin pitch:0.1"

Example device(s):
CONN_02
</description>
<packageinstances>
<packageinstance name="1X02"/>
</packageinstances>
</package3d>
<package3d name="MOLEX-1X2" urn="urn:adsk.eagle:package:38040/1" type="box" library_version="1">
<description>Molex 2-Pin Plated Through-Hole
Specifications:
Pin count:2
Pin pitch:0.1"

Datasheet referenced for footprint
Example device(s):
CONN_02
</description>
<packageinstances>
<packageinstance name="MOLEX-1X2"/>
</packageinstances>
</package3d>
<package3d name="SCREWTERMINAL-3.5MM-2" urn="urn:adsk.eagle:package:38050/1" type="box" library_version="1">
<description>Screw Terminal  3.5mm Pitch - 2 Pin PTH
Specifications:
Pin count: 2
Pin pitch: 3.5mm/138mil

Datasheet referenced for footprint
Example device(s):
CONN_02
</description>
<packageinstances>
<packageinstance name="SCREWTERMINAL-3.5MM-2"/>
</packageinstances>
</package3d>
<package3d name="JST-2-SMD" urn="urn:adsk.eagle:package:38042/1" type="box" library_version="1">
<description>JST-Right Angle Male Header SMT
Specifications:
Pin count: 2
Pin pitch: 2mm

Datasheet referenced for footprint
Example device(s):
CONN_02
JST_2MM_MALE
</description>
<packageinstances>
<packageinstance name="JST-2-SMD"/>
</packageinstances>
</package3d>
<package3d name="1X02_BIG" urn="urn:adsk.eagle:package:38043/1" type="box" library_version="1">
<description>Plated Through Hole
Specifications:
Pin count:2
Pin pitch:0.15"

Example device(s):
CONN_02
</description>
<packageinstances>
<packageinstance name="1X02_BIG"/>
</packageinstances>
</package3d>
<package3d name="JST-2-SMD-VERT" urn="urn:adsk.eagle:package:38052/1" type="box" library_version="1">
<description>JST-Vertical Male Header SMT 
Specifications:
Pin count: 2
Pin pitch: 2mm

Datasheet referenced for footprint
Example device(s):
CONN_02
</description>
<packageinstances>
<packageinstance name="JST-2-SMD-VERT"/>
</packageinstances>
</package3d>
<package3d name="SCREWTERMINAL-5MM-2" urn="urn:adsk.eagle:package:38044/1" type="box" library_version="1">
<description>Screw Terminal  5mm Pitch -2 Pin PTH
Specifications:
Pin count: 2
Pin pitch: 5mm/197mil

Datasheet referenced for footprint
Example device(s):
CONN_02
</description>
<packageinstances>
<packageinstance name="SCREWTERMINAL-5MM-2"/>
</packageinstances>
</package3d>
<package3d name="1X02_LOCK" urn="urn:adsk.eagle:package:38045/1" type="box" library_version="1">
<description>Plated Through Hole - Locking Footprint
Holes are staggered by 0.005" from center to hold pins while soldering. 
Specifications:
Pin count:2
Pin pitch:0.1"

Example device(s):
CONN_02
</description>
<packageinstances>
<packageinstance name="1X02_LOCK"/>
</packageinstances>
</package3d>
<package3d name="MOLEX-1X2_LOCK" urn="urn:adsk.eagle:package:38046/1" type="box" library_version="1">
<description>Molex 2-Pin Plated Through-Hole Locking Footprint
Holes are offset from center by 0.005" to hold pins in place during soldering. 
Specifications:
Pin count:2
Pin pitch:0.1"

Datasheet referenced for footprint
Example device(s):
CONN_02
</description>
<packageinstances>
<packageinstance name="MOLEX-1X2_LOCK"/>
</packageinstances>
</package3d>
<package3d name="1X02_LOCK_LONGPADS" urn="urn:adsk.eagle:package:38047/1" type="box" library_version="1">
<description>Plated Through Hole - Long Pads with Locking Footprint
Pins are staggered by 0.005" from center to hold pins in place while soldering. 
Specifications:
Pin count:2
Pin pitch:0.1"

Example device(s):
CONN_02
</description>
<packageinstances>
<packageinstance name="1X02_LOCK_LONGPADS"/>
</packageinstances>
</package3d>
<package3d name="SCREWTERMINAL-3.5MM-2_LOCK" urn="urn:adsk.eagle:package:38049/1" type="box" library_version="1">
<description>Screw Terminal  3.5mm Pitch - 2 Pin PTH Locking
Holes are offset from center 0.005" to hold pins in place during soldering. 
Specifications:
Pin count: 2
Pin pitch: 3.5mm/138mil

Datasheet referenced for footprint
Example device(s):
CONN_02
</description>
<packageinstances>
<packageinstance name="SCREWTERMINAL-3.5MM-2_LOCK"/>
</packageinstances>
</package3d>
<package3d name="1X02_LONGPADS" urn="urn:adsk.eagle:package:38048/1" type="box" library_version="1">
<description>Plated Through Hole - Long Pads without Silk Outline
Specifications:
Pin count:2
Pin pitch:0.1"

Example device(s):
CONN_02
</description>
<packageinstances>
<packageinstance name="1X02_LONGPADS"/>
</packageinstances>
</package3d>
<package3d name="1X02_NO_SILK" urn="urn:adsk.eagle:package:38051/1" type="box" library_version="1">
<description>Plated Through Hole - No Silk Outline
Specifications:
Pin count:2
Pin pitch:0.1"

Example device(s):
CONN_02
</description>
<packageinstances>
<packageinstance name="1X02_NO_SILK"/>
</packageinstances>
</package3d>
<package3d name="JST-2-PTH" urn="urn:adsk.eagle:package:38053/1" type="box" library_version="1">
<description>JST 2 Pin Right Angle Plated Through  Hole
tDocu indicate polarity for connections that match SparkFun LiPo battery terminations. 
Specifications:
Pin count: 2
Pin pitch:2mm

Datasheet referenced for footprint
Example device(s):
CONN_02
</description>
<packageinstances>
<packageinstance name="JST-2-PTH"/>
</packageinstances>
</package3d>
<package3d name="1X02_XTRA_BIG" urn="urn:adsk.eagle:package:38054/1" type="box" library_version="1">
<description>Plated Through Hole - 0.1" holes
Specifications:
Pin count:2
Pin pitch:0.2"

Example device(s):
CONN_02
</description>
<packageinstances>
<packageinstance name="1X02_XTRA_BIG"/>
</packageinstances>
</package3d>
<package3d name="1X02_PP_HOLES_ONLY" urn="urn:adsk.eagle:package:38058/1" type="box" library_version="1">
<description>Pogo Pins Connector - No Silk Outline
Specifications:
Pin count:2
Pin pitch:0.1"

Example device(s):
CONN_02
</description>
<packageinstances>
<packageinstance name="1X02_PP_HOLES_ONLY"/>
</packageinstances>
</package3d>
<package3d name="SCREWTERMINAL-3.5MM-2-NS" urn="urn:adsk.eagle:package:38055/1" type="box" library_version="1">
<description>Screw Terminal  3.5mm Pitch - 2 Pin PTH No Silk Outline
Specifications:
Pin count: 2
Pin pitch: 3.5mm/138mil

Datasheet referenced for footprint
Example device(s):
CONN_02
</description>
<packageinstances>
<packageinstance name="SCREWTERMINAL-3.5MM-2-NS"/>
</packageinstances>
</package3d>
<package3d name="JST-2-PTH-NS" urn="urn:adsk.eagle:package:38056/1" type="box" library_version="1">
<description>JST 2 Pin Right Angle Plated Through  Hole- No Silk
tDocu indicate polarity for connections that match SparkFun LiPo battery terminations. 
 No silk outline of connector. 
Specifications:
Pin count: 2
Pin pitch:2mm

Datasheet referenced for footprint
Example device(s):
CONN_02
</description>
<packageinstances>
<packageinstance name="JST-2-PTH-NS"/>
</packageinstances>
</package3d>
<package3d name="JST-2-PTH-KIT" urn="urn:adsk.eagle:package:38057/1" type="box" library_version="1">
<description>JST 2 Pin Right Angle Plated Through  Hole - KIT
tDocu indicate polarity for connections that match SparkFun LiPo battery terminations. 
 This package has a smaller diameter top stop mask, which doesn't cover the diameter of the pad.
 This means only the bottom side of the pads' copper will be exposed. You'll only be able to solder to the bottom side.
Specifications:
Pin count: 2
Pin pitch:2mm

Datasheet referenced for footprint
Example device(s):
CONN_02
</description>
<packageinstances>
<packageinstance name="JST-2-PTH-KIT"/>
</packageinstances>
</package3d>
<package3d name="SPRINGTERMINAL-2.54MM-2" urn="urn:adsk.eagle:package:38061/1" type="box" library_version="1">
<description>Spring Terminal- PCB Mount 2 Pin PTH
tDocu marks the spring arms
Specifications:
Pin count: 4
Pin pitch: 0.1"

Datasheet referenced for footprint
Example device(s):
CONN_02
</description>
<packageinstances>
<packageinstance name="SPRINGTERMINAL-2.54MM-2"/>
</packageinstances>
</package3d>
<package3d name="1X02_2.54_SCREWTERM" urn="urn:adsk.eagle:package:38059/1" type="box" library_version="1">
<description>2 Pin Screw Terminal - 2.54mm
Specifications:
Pin count:2
Pin pitch:0.1"

Example device(s):
CONN_02
</description>
<packageinstances>
<packageinstance name="1X02_2.54_SCREWTERM"/>
</packageinstances>
</package3d>
<package3d name="1X02_POKEHOME" urn="urn:adsk.eagle:package:38060/1" type="box" library_version="1">
<description>2 pin poke-home connector

part number 2062-2P from STA</description>
<packageinstances>
<packageinstance name="1X02_POKEHOME"/>
</packageinstances>
</package3d>
<package3d name="1X02_RA_PTH_FEMALE" urn="urn:adsk.eagle:package:38062/1" type="box" library_version="1">
<packageinstances>
<packageinstance name="1X02_RA_PTH_FEMALE"/>
</packageinstances>
</package3d>
</packages3d>
<symbols>
<symbol name="CONN_03" urn="urn:adsk.eagle:symbol:37677/1" library_version="1">
<description>&lt;h3&gt;3 Pin Connection&lt;/h3&gt;</description>
<wire x1="3.81" y1="-5.08" x2="-2.54" y2="-5.08" width="0.4064" layer="94"/>
<wire x1="1.27" y1="2.54" x2="2.54" y2="2.54" width="0.6096" layer="94"/>
<wire x1="1.27" y1="0" x2="2.54" y2="0" width="0.6096" layer="94"/>
<wire x1="1.27" y1="-2.54" x2="2.54" y2="-2.54" width="0.6096" layer="94"/>
<wire x1="-2.54" y1="5.08" x2="-2.54" y2="-5.08" width="0.4064" layer="94"/>
<wire x1="3.81" y1="-5.08" x2="3.81" y2="5.08" width="0.4064" layer="94"/>
<wire x1="-2.54" y1="5.08" x2="3.81" y2="5.08" width="0.4064" layer="94"/>
<text x="-2.54" y="-7.366" size="1.778" layer="96" font="vector">&gt;VALUE</text>
<text x="-2.54" y="5.588" size="1.778" layer="95" font="vector">&gt;NAME</text>
<pin name="1" x="7.62" y="-2.54" visible="pad" length="middle" direction="pas" swaplevel="1" rot="R180"/>
<pin name="2" x="7.62" y="0" visible="pad" length="middle" direction="pas" swaplevel="1" rot="R180"/>
<pin name="3" x="7.62" y="2.54" visible="pad" length="middle" direction="pas" swaplevel="1" rot="R180"/>
</symbol>
<symbol name="CONN_04" urn="urn:adsk.eagle:symbol:37701/1" library_version="1">
<description>&lt;h3&gt;4 Pin Connection&lt;/h3&gt;</description>
<wire x1="1.27" y1="-5.08" x2="-5.08" y2="-5.08" width="0.4064" layer="94"/>
<wire x1="-1.27" y1="2.54" x2="0" y2="2.54" width="0.6096" layer="94"/>
<wire x1="-1.27" y1="0" x2="0" y2="0" width="0.6096" layer="94"/>
<wire x1="-1.27" y1="-2.54" x2="0" y2="-2.54" width="0.6096" layer="94"/>
<wire x1="-5.08" y1="7.62" x2="-5.08" y2="-5.08" width="0.4064" layer="94"/>
<wire x1="1.27" y1="-5.08" x2="1.27" y2="7.62" width="0.4064" layer="94"/>
<wire x1="-5.08" y1="7.62" x2="1.27" y2="7.62" width="0.4064" layer="94"/>
<wire x1="-1.27" y1="5.08" x2="0" y2="5.08" width="0.6096" layer="94"/>
<text x="-5.08" y="-7.366" size="1.778" layer="96" font="vector">&gt;VALUE</text>
<text x="-5.08" y="8.128" size="1.778" layer="95" font="vector">&gt;NAME</text>
<pin name="1" x="5.08" y="-2.54" visible="pad" length="middle" direction="pas" swaplevel="1" rot="R180"/>
<pin name="2" x="5.08" y="0" visible="pad" length="middle" direction="pas" swaplevel="1" rot="R180"/>
<pin name="3" x="5.08" y="2.54" visible="pad" length="middle" direction="pas" swaplevel="1" rot="R180"/>
<pin name="4" x="5.08" y="5.08" visible="pad" length="middle" direction="pas" swaplevel="1" rot="R180"/>
</symbol>
<symbol name="CONN_02" urn="urn:adsk.eagle:symbol:37653/1" library_version="1">
<description>&lt;h3&gt;2 Pin Connection&lt;/h3&gt;</description>
<wire x1="3.81" y1="-2.54" x2="-2.54" y2="-2.54" width="0.4064" layer="94"/>
<wire x1="1.27" y1="2.54" x2="2.54" y2="2.54" width="0.6096" layer="94"/>
<wire x1="1.27" y1="0" x2="2.54" y2="0" width="0.6096" layer="94"/>
<wire x1="-2.54" y1="5.08" x2="-2.54" y2="-2.54" width="0.4064" layer="94"/>
<wire x1="3.81" y1="-2.54" x2="3.81" y2="5.08" width="0.4064" layer="94"/>
<wire x1="-2.54" y1="5.08" x2="3.81" y2="5.08" width="0.4064" layer="94"/>
<text x="-2.54" y="-4.826" size="1.778" layer="96" font="vector">&gt;VALUE</text>
<text x="-2.54" y="5.588" size="1.778" layer="95" font="vector">&gt;NAME</text>
<pin name="1" x="7.62" y="0" visible="pad" length="middle" direction="pas" swaplevel="1" rot="R180"/>
<pin name="2" x="7.62" y="2.54" visible="pad" length="middle" direction="pas" swaplevel="1" rot="R180"/>
</symbol>
</symbols>
<devicesets>
<deviceset name="CONN_03" urn="urn:adsk.eagle:component:38324/1" prefix="J" uservalue="yes" library_version="1">
<description>&lt;h3&gt;Multi connection point. Often used as Generic Header-pin footprint for 0.1 inch spaced/style header connections&lt;/h3&gt;

&lt;p&gt;&lt;/p&gt;
&lt;b&gt;On any of the 0.1 inch spaced packages, you can populate with these:&lt;/b&gt;
&lt;ul&gt;
&lt;li&gt;&lt;a href="https://www.sparkfun.com/products/116"&gt; Break Away Headers - Straight&lt;/a&gt; (PRT-00116)&lt;/li&gt;
&lt;li&gt;&lt;a href="https://www.sparkfun.com/products/553"&gt; Break Away Male Headers - Right Angle&lt;/a&gt; (PRT-00553)&lt;/li&gt;
&lt;li&gt;&lt;a href="https://www.sparkfun.com/products/115"&gt; Female Headers&lt;/a&gt; (PRT-00115)&lt;/li&gt;
&lt;li&gt;&lt;a href="https://www.sparkfun.com/products/117"&gt; Break Away Headers - Machine Pin&lt;/a&gt; (PRT-00117)&lt;/li&gt;
&lt;li&gt;&lt;a href="https://www.sparkfun.com/products/743"&gt; Break Away Female Headers - Swiss Machine Pin&lt;/a&gt; (PRT-00743)&lt;/li&gt;
&lt;li&gt;&lt;a href="https://www.sparkfun.com/products/13875"&gt; Stackable Header - 3 Pin (Female, 0.1")&lt;/a&gt; (PRT-13875)&lt;/li&gt;
&lt;/ul&gt;

&lt;p&gt;&lt;/p&gt;
&lt;b&gt; For SCREWTERMINALS and SPRING TERMINALS visit here:&lt;/b&gt;
&lt;ul&gt;
&lt;li&gt;&lt;a href="https://www.sparkfun.com/search/results?term=Screw+Terminals"&gt; Screw Terimnals on SparkFun.com&lt;/a&gt; (5mm/3.5mm/2.54mm spacing)&lt;/li&gt;
&lt;/ul&gt;

&lt;p&gt;&lt;/p&gt;
&lt;b&gt;This device is also useful as a general connection point to wire up your design to another part of your project. Our various solder wires solder well into these plated through hole pads.&lt;/b&gt;
&lt;ul&gt;
&lt;li&gt;&lt;a href="https://www.sparkfun.com/products/11375"&gt; Hook-Up Wire - Assortment (Stranded, 22 AWG)&lt;/a&gt; (PRT-11375)&lt;/li&gt;
&lt;li&gt;&lt;a href="https://www.sparkfun.com/products/11367"&gt; Hook-Up Wire - Assortment (Solid Core, 22 AWG)&lt;/a&gt; (PRT-11367)&lt;/li&gt;
&lt;li&gt;&lt;a href="https://www.sparkfun.com/categories/141"&gt; View the entire wire category on our website here&lt;/a&gt;&lt;/li&gt;
&lt;p&gt;&lt;/p&gt;
&lt;/ul&gt;

&lt;p&gt;&lt;/p&gt;
&lt;b&gt;Special notes:&lt;/b&gt;
&lt;p&gt; &lt;/p&gt;
&lt;p&gt; &lt;/p&gt; Molex polarized connector foot print use with SKU : PRT-08232 with associated crimp pins and housings.</description>
<gates>
<gate name="J$1" symbol="CONN_03" x="-2.54" y="0"/>
</gates>
<devices>
<device name="" package="1X03">
<connects>
<connect gate="J$1" pin="1" pad="1"/>
<connect gate="J$1" pin="2" pad="2"/>
<connect gate="J$1" pin="3" pad="3"/>
</connects>
<package3dinstances>
<package3dinstance package3d_urn="urn:adsk.eagle:package:38063/1"/>
</package3dinstances>
<technologies>
<technology name=""/>
</technologies>
</device>
<device name="POLAR" package="MOLEX-1X3">
<connects>
<connect gate="J$1" pin="1" pad="1"/>
<connect gate="J$1" pin="2" pad="2"/>
<connect gate="J$1" pin="3" pad="3"/>
</connects>
<package3dinstances>
<package3dinstance package3d_urn="urn:adsk.eagle:package:38064/1"/>
</package3dinstances>
<technologies>
<technology name="">
<attribute name="PROD_ID" value="CONN-08625" constant="no"/>
<attribute name="SF_ID" value="PRT-08096" constant="no"/>
</technology>
</technologies>
</device>
<device name="SCREW" package="SCREWTERMINAL-3.5MM-3">
<connects>
<connect gate="J$1" pin="1" pad="1"/>
<connect gate="J$1" pin="2" pad="2"/>
<connect gate="J$1" pin="3" pad="3"/>
</connects>
<package3dinstances>
<package3dinstance package3d_urn="urn:adsk.eagle:package:38072/1"/>
</package3dinstances>
<technologies>
<technology name="">
<attribute name="PROD_ID" value="CONN-08288" constant="no"/>
<attribute name="SF_ID" value="PRT-08235" constant="no"/>
</technology>
</technologies>
</device>
<device name="LOCK" package="1X03_LOCK">
<connects>
<connect gate="J$1" pin="1" pad="1"/>
<connect gate="J$1" pin="2" pad="2"/>
<connect gate="J$1" pin="3" pad="3"/>
</connects>
<package3dinstances>
<package3dinstance package3d_urn="urn:adsk.eagle:package:38071/1"/>
</package3dinstances>
<technologies>
<technology name=""/>
</technologies>
</device>
<device name="LOCK_LONGPADS" package="1X03_LOCK_LONGPADS">
<connects>
<connect gate="J$1" pin="1" pad="1"/>
<connect gate="J$1" pin="2" pad="2"/>
<connect gate="J$1" pin="3" pad="3"/>
</connects>
<package3dinstances>
<package3dinstance package3d_urn="urn:adsk.eagle:package:38065/1"/>
</package3dinstances>
<technologies>
<technology name=""/>
</technologies>
</device>
<device name="POLAR_LOCK" package="MOLEX-1X3_LOCK">
<connects>
<connect gate="J$1" pin="1" pad="1"/>
<connect gate="J$1" pin="2" pad="2"/>
<connect gate="J$1" pin="3" pad="3"/>
</connects>
<package3dinstances>
<package3dinstance package3d_urn="urn:adsk.eagle:package:38067/1"/>
</package3dinstances>
<technologies>
<technology name="">
<attribute name="PROD_ID" value="CONN-08625" constant="no"/>
<attribute name="SF_ID" value="PRT-08096" constant="no"/>
</technology>
</technologies>
</device>
<device name="SCREW_LOCK" package="SCREWTERMINAL-3.5MM-3_LOCK.007S">
<connects>
<connect gate="J$1" pin="1" pad="1"/>
<connect gate="J$1" pin="2" pad="2"/>
<connect gate="J$1" pin="3" pad="3"/>
</connects>
<package3dinstances>
<package3dinstance package3d_urn="urn:adsk.eagle:package:38066/1"/>
</package3dinstances>
<technologies>
<technology name="">
<attribute name="PROD_ID" value="CONN-08288" constant="no"/>
<attribute name="SF_ID" value="PRT-08235" constant="no"/>
</technology>
</technologies>
</device>
<device name="1X03_NO_SILK" package="1X03_NO_SILK">
<connects>
<connect gate="J$1" pin="1" pad="1"/>
<connect gate="J$1" pin="2" pad="2"/>
<connect gate="J$1" pin="3" pad="3"/>
</connects>
<package3dinstances>
<package3dinstance package3d_urn="urn:adsk.eagle:package:38076/1"/>
</package3dinstances>
<technologies>
<technology name=""/>
</technologies>
</device>
<device name="LONGPADS" package="1X03_LONGPADS">
<connects>
<connect gate="J$1" pin="1" pad="1"/>
<connect gate="J$1" pin="2" pad="2"/>
<connect gate="J$1" pin="3" pad="3"/>
</connects>
<package3dinstances>
<package3dinstance package3d_urn="urn:adsk.eagle:package:38068/1"/>
</package3dinstances>
<technologies>
<technology name=""/>
</technologies>
</device>
<device name="JST-PTH" package="JST-3-PTH">
<connects>
<connect gate="J$1" pin="1" pad="1"/>
<connect gate="J$1" pin="2" pad="2"/>
<connect gate="J$1" pin="3" pad="3"/>
</connects>
<package3dinstances>
<package3dinstance package3d_urn="urn:adsk.eagle:package:38069/1"/>
</package3dinstances>
<technologies>
<technology name="">
<attribute name="PROD_ID" value="WIRE-10037" constant="no"/>
<attribute name="SF_ID" value="PRT-09915" constant="no"/>
</technology>
</technologies>
</device>
<device name="POGO_PIN_HOLES_ONLY" package="1X03_PP_HOLES_ONLY">
<connects>
<connect gate="J$1" pin="1" pad="1"/>
<connect gate="J$1" pin="2" pad="2"/>
<connect gate="J$1" pin="3" pad="3"/>
</connects>
<package3dinstances>
<package3dinstance package3d_urn="urn:adsk.eagle:package:38073/1"/>
</package3dinstances>
<technologies>
<technology name=""/>
</technologies>
</device>
<device name="-SCREW-5MM" package="SCREWTERMINAL-5MM-3">
<connects>
<connect gate="J$1" pin="1" pad="1"/>
<connect gate="J$1" pin="2" pad="2"/>
<connect gate="J$1" pin="3" pad="3"/>
</connects>
<package3dinstances>
<package3dinstance package3d_urn="urn:adsk.eagle:package:38070/1"/>
</package3dinstances>
<technologies>
<technology name="">
<attribute name="PROD_ID" value="CONN-10134" constant="no"/>
<attribute name="SF_SKU" value="PRT-08433" constant="no"/>
</technology>
</technologies>
</device>
<device name="LOCK_NO_SILK" package="1X03_LOCK_NO_SILK">
<connects>
<connect gate="J$1" pin="1" pad="1"/>
<connect gate="J$1" pin="2" pad="2"/>
<connect gate="J$1" pin="3" pad="3"/>
</connects>
<package3dinstances>
<package3dinstance package3d_urn="urn:adsk.eagle:package:38074/1"/>
</package3dinstances>
<technologies>
<technology name=""/>
</technologies>
</device>
<device name="JST-SMD" package="JST-3-SMD">
<connects>
<connect gate="J$1" pin="1" pad="1"/>
<connect gate="J$1" pin="2" pad="2"/>
<connect gate="J$1" pin="3" pad="3"/>
</connects>
<package3dinstances>
<package3dinstance package3d_urn="urn:adsk.eagle:package:38075/1"/>
</package3dinstances>
<technologies>
<technology name="">
<attribute name="PROD_ID" value="CONN-12591" constant="no"/>
<attribute name="VALUE" value="3-PIN SMD" constant="no"/>
</technology>
</technologies>
</device>
<device name="SMD" package="1X03-1MM-RA">
<connects>
<connect gate="J$1" pin="1" pad="1"/>
<connect gate="J$1" pin="2" pad="2"/>
<connect gate="J$1" pin="3" pad="3"/>
</connects>
<package3dinstances>
<package3dinstance package3d_urn="urn:adsk.eagle:package:38077/1"/>
</package3dinstances>
<technologies>
<technology name=""/>
</technologies>
</device>
<device name="SMD_RA_FEMALE" package="1X03_SMD_RA_FEMALE">
<connects>
<connect gate="J$1" pin="1" pad="1"/>
<connect gate="J$1" pin="2" pad="2"/>
<connect gate="J$1" pin="3" pad="3"/>
</connects>
<package3dinstances>
<package3dinstance package3d_urn="urn:adsk.eagle:package:38081/1"/>
</package3dinstances>
<technologies>
<technology name="">
<attribute name="PROD_ID" value="CONN-10926"/>
<attribute name="VALUE" value="1x3 RA Female .1&quot;"/>
</technology>
</technologies>
</device>
<device name="SMD_RA_MALE" package="1X03_SMD_RA_MALE">
<connects>
<connect gate="J$1" pin="1" pad="1"/>
<connect gate="J$1" pin="2" pad="2"/>
<connect gate="J$1" pin="3" pad="3"/>
</connects>
<package3dinstances>
<package3dinstance package3d_urn="urn:adsk.eagle:package:38078/1"/>
</package3dinstances>
<technologies>
<technology name="">
<attribute name="PROD_ID" value="CONN-10925"/>
</technology>
</technologies>
</device>
<device name="SMD_RA_MALE_POST" package="1X03_SMD_RA_MALE_POST">
<connects>
<connect gate="J$1" pin="1" pad="1"/>
<connect gate="J$1" pin="2" pad="2"/>
<connect gate="J$1" pin="3" pad="3"/>
</connects>
<package3dinstances>
<package3dinstance package3d_urn="urn:adsk.eagle:package:38079/1"/>
</package3dinstances>
<technologies>
<technology name=""/>
</technologies>
</device>
<device name="JST-PTH-VERT" package="JST-3-PTH-VERT">
<connects>
<connect gate="J$1" pin="1" pad="1"/>
<connect gate="J$1" pin="2" pad="2"/>
<connect gate="J$1" pin="3" pad="3"/>
</connects>
<package3dinstances>
<package3dinstance package3d_urn="urn:adsk.eagle:package:38080/1"/>
</package3dinstances>
<technologies>
<technology name="">
<attribute name="PROD_ID" value="CONN-13230" constant="no"/>
</technology>
</technologies>
</device>
<device name="1X03_SMD_RA_MALE_POST_SMALLER" package="1X03_SMD_RA_MALE_POST_SMALLER">
<connects>
<connect gate="J$1" pin="1" pad="1"/>
<connect gate="J$1" pin="2" pad="2"/>
<connect gate="J$1" pin="3" pad="3"/>
</connects>
<package3dinstances>
<package3dinstance package3d_urn="urn:adsk.eagle:package:38082/1"/>
</package3dinstances>
<technologies>
<technology name="">
<attribute name="PROD_ID" value="CONN-11912" constant="no"/>
</technology>
</technologies>
</device>
<device name="1X03_SMD_RA_MALE_POST_SMALLEST" package="1X03_SMD_RA_MALE_POST_SMALLEST">
<connects>
<connect gate="J$1" pin="1" pad="1"/>
<connect gate="J$1" pin="2" pad="2"/>
<connect gate="J$1" pin="3" pad="3"/>
</connects>
<package3dinstances>
<package3dinstance package3d_urn="urn:adsk.eagle:package:38083/1"/>
</package3dinstances>
<technologies>
<technology name=""/>
</technologies>
</device>
<device name="JST-PTH-NS" package="JST-3-PTH-NS">
<connects>
<connect gate="J$1" pin="1" pad="1"/>
<connect gate="J$1" pin="2" pad="2"/>
<connect gate="J$1" pin="3" pad="3"/>
</connects>
<package3dinstances>
<package3dinstance package3d_urn="urn:adsk.eagle:package:38084/1"/>
</package3dinstances>
<technologies>
<technology name=""/>
</technologies>
</device>
<device name="SCREW-NS" package="SCREWTERMINAL-3.5MM-3-NS">
<connects>
<connect gate="J$1" pin="1" pad="1"/>
<connect gate="J$1" pin="2" pad="2"/>
<connect gate="J$1" pin="3" pad="3"/>
</connects>
<package3dinstances>
<package3dinstance package3d_urn="urn:adsk.eagle:package:38088/1"/>
</package3dinstances>
<technologies>
<technology name=""/>
</technologies>
</device>
</devices>
</deviceset>
<deviceset name="CONN_04" urn="urn:adsk.eagle:component:38327/1" prefix="J" uservalue="yes" library_version="1">
<description>&lt;h3&gt;Multi connection point. Often used as Generic Header-pin footprint for 0.1 inch spaced/style header connections&lt;/h3&gt;

&lt;p&gt;&lt;/p&gt;
&lt;b&gt;On any of the 0.1 inch spaced packages, you can populate with these:&lt;/b&gt;
&lt;ul&gt;
&lt;li&gt;&lt;a href="https://www.sparkfun.com/products/116"&gt; Break Away Headers - Straight&lt;/a&gt; (PRT-00116)&lt;/li&gt;
&lt;li&gt;&lt;a href="https://www.sparkfun.com/products/553"&gt; Break Away Male Headers - Right Angle&lt;/a&gt; (PRT-00553)&lt;/li&gt;
&lt;li&gt;&lt;a href="https://www.sparkfun.com/products/115"&gt; Female Headers&lt;/a&gt; (PRT-00115)&lt;/li&gt;
&lt;li&gt;&lt;a href="https://www.sparkfun.com/products/117"&gt; Break Away Headers - Machine Pin&lt;/a&gt; (PRT-00117)&lt;/li&gt;
&lt;li&gt;&lt;a href="https://www.sparkfun.com/products/743"&gt; Break Away Female Headers - Swiss Machine Pin&lt;/a&gt; (PRT-00743)&lt;/li&gt;
&lt;/ul&gt;

&lt;p&gt;&lt;/p&gt;
&lt;b&gt; For SCREWTERMINALS and SPRING TERMINALS visit here:&lt;/b&gt;
&lt;ul&gt;
&lt;li&gt;&lt;a href="https://www.sparkfun.com/search/results?term=Screw+Terminals"&gt; Screw Terimnals on SparkFun.com&lt;/a&gt; (5mm/3.5mm/2.54mm spacing)&lt;/li&gt;
&lt;/ul&gt;

&lt;p&gt;&lt;/p&gt;
&lt;b&gt;This device is also useful as a general connection point to wire up your design to another part of your project. Our various solder wires solder well into these plated through hole pads.&lt;/b&gt;
&lt;ul&gt;
&lt;li&gt;&lt;a href="https://www.sparkfun.com/products/11375"&gt; Hook-Up Wire - Assortment (Stranded, 22 AWG)&lt;/a&gt; (PRT-11375)&lt;/li&gt;
&lt;li&gt;&lt;a href="https://www.sparkfun.com/products/11367"&gt; Hook-Up Wire - Assortment (Solid Core, 22 AWG)&lt;/a&gt; (PRT-11367)&lt;/li&gt;
&lt;li&gt;&lt;a href="https://www.sparkfun.com/categories/141"&gt; View the entire wire category on our website here&lt;/a&gt;&lt;/li&gt;
&lt;p&gt;&lt;/p&gt;
&lt;/ul&gt;

&lt;p&gt;&lt;/p&gt;
&lt;b&gt;Special notes:&lt;/b&gt;
&lt;p&gt; &lt;/p&gt; Molex polarized connector foot print use with SKU : PRT-08231 with associated crimp pins and housings. 1MM SMD Version SKU: PRT-10208</description>
<gates>
<gate name="G$1" symbol="CONN_04" x="-2.54" y="0"/>
</gates>
<devices>
<device name="" package="1X04">
<connects>
<connect gate="G$1" pin="1" pad="1"/>
<connect gate="G$1" pin="2" pad="2"/>
<connect gate="G$1" pin="3" pad="3"/>
<connect gate="G$1" pin="4" pad="4"/>
</connects>
<package3dinstances>
<package3dinstance package3d_urn="urn:adsk.eagle:package:38085/1"/>
</package3dinstances>
<technologies>
<technology name="">
<attribute name="PROD_ID" value="CONN-09696" constant="no"/>
</technology>
</technologies>
</device>
<device name="POLAR" package="MOLEX-1X4">
<connects>
<connect gate="G$1" pin="1" pad="1"/>
<connect gate="G$1" pin="2" pad="2"/>
<connect gate="G$1" pin="3" pad="3"/>
<connect gate="G$1" pin="4" pad="4"/>
</connects>
<package3dinstances>
<package3dinstance package3d_urn="urn:adsk.eagle:package:38087/1"/>
</package3dinstances>
<technologies>
<technology name="">
<attribute name="PROD_ID" value="CONN-08186" constant="no"/>
<attribute name="SF_ID" value="PRT-08231" constant="no"/>
</technology>
</technologies>
</device>
<device name="SCREW" package="SCREWTERMINAL-3.5MM-4">
<connects>
<connect gate="G$1" pin="1" pad="1"/>
<connect gate="G$1" pin="2" pad="2"/>
<connect gate="G$1" pin="3" pad="3"/>
<connect gate="G$1" pin="4" pad="4"/>
</connects>
<package3dinstances>
<package3dinstance package3d_urn="urn:adsk.eagle:package:38090/1"/>
</package3dinstances>
<technologies>
<technology name="">
<attribute name="PROD_ID" value="2xCONN-08399" constant="no"/>
<attribute name="SF_ID" value="2xPRT-08084" constant="no"/>
</technology>
</technologies>
</device>
<device name="1.27MM" package="1X04_1.27MM">
<connects>
<connect gate="G$1" pin="1" pad="1"/>
<connect gate="G$1" pin="2" pad="2"/>
<connect gate="G$1" pin="3" pad="3"/>
<connect gate="G$1" pin="4" pad="4"/>
</connects>
<package3dinstances>
<package3dinstance package3d_urn="urn:adsk.eagle:package:38086/1"/>
</package3dinstances>
<technologies>
<technology name=""/>
</technologies>
</device>
<device name="LOCK" package="1X04_LOCK">
<connects>
<connect gate="G$1" pin="1" pad="1"/>
<connect gate="G$1" pin="2" pad="2"/>
<connect gate="G$1" pin="3" pad="3"/>
<connect gate="G$1" pin="4" pad="4"/>
</connects>
<package3dinstances>
<package3dinstance package3d_urn="urn:adsk.eagle:package:38089/1"/>
</package3dinstances>
<technologies>
<technology name="">
<attribute name="PROD_ID" value="CONN-09696" constant="no"/>
</technology>
</technologies>
</device>
<device name="LOCK_LONGPADS" package="1X04_LOCK_LONGPADS">
<connects>
<connect gate="G$1" pin="1" pad="1"/>
<connect gate="G$1" pin="2" pad="2"/>
<connect gate="G$1" pin="3" pad="3"/>
<connect gate="G$1" pin="4" pad="4"/>
</connects>
<package3dinstances>
<package3dinstance package3d_urn="urn:adsk.eagle:package:38091/1"/>
</package3dinstances>
<technologies>
<technology name="">
<attribute name="PROD_ID" value="CONN-09696" constant="no"/>
</technology>
</technologies>
</device>
<device name="POLAR_LOCK" package="MOLEX-1X4_LOCK">
<connects>
<connect gate="G$1" pin="1" pad="1"/>
<connect gate="G$1" pin="2" pad="2"/>
<connect gate="G$1" pin="3" pad="3"/>
<connect gate="G$1" pin="4" pad="4"/>
</connects>
<package3dinstances>
<package3dinstance package3d_urn="urn:adsk.eagle:package:38092/1"/>
</package3dinstances>
<technologies>
<technology name="">
<attribute name="PROD_ID" value="CONN-08186" constant="no"/>
<attribute name="SF_ID" value="PRT-08231" constant="no"/>
</technology>
</technologies>
</device>
<device name="SMD" package="1X04_SMD_RA_MALE">
<connects>
<connect gate="G$1" pin="1" pad="1"/>
<connect gate="G$1" pin="2" pad="2"/>
<connect gate="G$1" pin="3" pad="3"/>
<connect gate="G$1" pin="4" pad="4"/>
</connects>
<package3dinstances>
<package3dinstance package3d_urn="urn:adsk.eagle:package:38093/1"/>
</package3dinstances>
<technologies>
<technology name="">
<attribute name="PROD_ID" value="CONN-09140" constant="no"/>
<attribute name="SF_ID" value="PRT-12638" constant="no"/>
</technology>
</technologies>
</device>
<device name="LONGPADS" package="1X04_LONGPADS">
<connects>
<connect gate="G$1" pin="1" pad="1"/>
<connect gate="G$1" pin="2" pad="2"/>
<connect gate="G$1" pin="3" pad="3"/>
<connect gate="G$1" pin="4" pad="4"/>
</connects>
<package3dinstances>
<package3dinstance package3d_urn="urn:adsk.eagle:package:38098/1"/>
</package3dinstances>
<technologies>
<technology name="">
<attribute name="PROD_ID" value="CONN-09696" constant="no"/>
</technology>
</technologies>
</device>
<device name="1X04_NO_SILK" package="1X04_NO_SILK">
<connects>
<connect gate="G$1" pin="1" pad="1"/>
<connect gate="G$1" pin="2" pad="2"/>
<connect gate="G$1" pin="3" pad="3"/>
<connect gate="G$1" pin="4" pad="4"/>
</connects>
<package3dinstances>
<package3dinstance package3d_urn="urn:adsk.eagle:package:38094/1"/>
</package3dinstances>
<technologies>
<technology name="">
<attribute name="PROD_ID" value="CONN-09696" constant="no"/>
</technology>
</technologies>
</device>
<device name="JST-PTH" package="JST-4-PTH">
<connects>
<connect gate="G$1" pin="1" pad="1"/>
<connect gate="G$1" pin="2" pad="2"/>
<connect gate="G$1" pin="3" pad="3"/>
<connect gate="G$1" pin="4" pad="4"/>
</connects>
<package3dinstances>
<package3dinstance package3d_urn="urn:adsk.eagle:package:38101/1"/>
</package3dinstances>
<technologies>
<technology name="">
<attribute name="PROD_ID" value="WIRE-13531" constant="no"/>
<attribute name="SF_ID" value="PRT-09916" constant="no"/>
</technology>
</technologies>
</device>
<device name="SCREW_LOCK" package="SCREWTERMINAL-3.5MM-4_LOCK">
<connects>
<connect gate="G$1" pin="1" pad="1"/>
<connect gate="G$1" pin="2" pad="2"/>
<connect gate="G$1" pin="3" pad="3"/>
<connect gate="G$1" pin="4" pad="4"/>
</connects>
<package3dinstances>
<package3dinstance package3d_urn="urn:adsk.eagle:package:38095/1"/>
</package3dinstances>
<technologies>
<technology name=""/>
</technologies>
</device>
<device name="SMD2" package="1X04_1MM_RA">
<connects>
<connect gate="G$1" pin="1" pad="1"/>
<connect gate="G$1" pin="2" pad="2"/>
<connect gate="G$1" pin="3" pad="3"/>
<connect gate="G$1" pin="4" pad="4"/>
</connects>
<package3dinstances>
<package3dinstance package3d_urn="urn:adsk.eagle:package:38096/1"/>
</package3dinstances>
<technologies>
<technology name="">
<attribute name="PROD_ID" value="CONN-10310" constant="no"/>
<attribute name="SF_ID" value="PRT-10208" constant="no"/>
</technology>
</technologies>
</device>
<device name="SMD_STRAIGHT_COMBO" package="1X04_SMD_VERTICAL_COMBO">
<connects>
<connect gate="G$1" pin="1" pad="1"/>
<connect gate="G$1" pin="2" pad="2"/>
<connect gate="G$1" pin="3" pad="3"/>
<connect gate="G$1" pin="4" pad="4"/>
</connects>
<package3dinstances>
<package3dinstance package3d_urn="urn:adsk.eagle:package:38097/1"/>
</package3dinstances>
<technologies>
<technology name="">
<attribute name="PROD_ID" value="CONN-08511"/>
<attribute name="VALUE" value="1X04_SMD_STRAIGHT_COMBO"/>
</technology>
</technologies>
</device>
<device name="SMD_LONG" package="1X04_SMD_LONG">
<connects>
<connect gate="G$1" pin="1" pad="1"/>
<connect gate="G$1" pin="2" pad="2"/>
<connect gate="G$1" pin="3" pad="3"/>
<connect gate="G$1" pin="4" pad="4"/>
</connects>
<package3dinstances>
<package3dinstance package3d_urn="urn:adsk.eagle:package:38099/1"/>
</package3dinstances>
<technologies>
<technology name="">
<attribute name="PROD_ID" value="CONN-09140" constant="no"/>
<attribute name="SF_ID" value="PRT-12638" constant="no"/>
</technology>
</technologies>
</device>
<device name="JST-PTH-VERT" package="JST-4-PTH-VERT">
<connects>
<connect gate="G$1" pin="1" pad="1"/>
<connect gate="G$1" pin="2" pad="2"/>
<connect gate="G$1" pin="3" pad="3"/>
<connect gate="G$1" pin="4" pad="4"/>
</connects>
<package3dinstances>
<package3dinstance package3d_urn="urn:adsk.eagle:package:38102/1"/>
</package3dinstances>
<technologies>
<technology name="">
<attribute name="PROD_ID" value="CONN-13251"/>
</technology>
</technologies>
</device>
<device name="SMD_RA_FEMALE" package="1X04_SMD_RA_FEMALE">
<connects>
<connect gate="G$1" pin="1" pad="1"/>
<connect gate="G$1" pin="2" pad="2"/>
<connect gate="G$1" pin="3" pad="3"/>
<connect gate="G$1" pin="4" pad="4"/>
</connects>
<package3dinstances>
<package3dinstance package3d_urn="urn:adsk.eagle:package:38100/1"/>
</package3dinstances>
<technologies>
<technology name="">
<attribute name="PROD_ID" value="CONN-12382" constant="no"/>
</technology>
</technologies>
</device>
</devices>
</deviceset>
<deviceset name="CONN_02" urn="urn:adsk.eagle:component:38323/1" prefix="J" uservalue="yes" library_version="1">
<description>&lt;h3&gt;Multi connection point. Often used as Generic Header-pin footprint for 0.1 inch spaced/style header connections&lt;/h3&gt;

&lt;p&gt;&lt;/p&gt;
&lt;b&gt;On any of the 0.1 inch spaced packages, you can populate with these:&lt;/b&gt;
&lt;ul&gt;
&lt;li&gt;&lt;a href="https://www.sparkfun.com/products/116"&gt; Break Away Headers - Straight&lt;/a&gt; (PRT-00116)&lt;/li&gt;
&lt;li&gt;&lt;a href="https://www.sparkfun.com/products/553"&gt; Break Away Male Headers - Right Angle&lt;/a&gt; (PRT-00553)&lt;/li&gt;
&lt;li&gt;&lt;a href="https://www.sparkfun.com/products/115"&gt; Female Headers&lt;/a&gt; (PRT-00115)&lt;/li&gt;
&lt;li&gt;&lt;a href="https://www.sparkfun.com/products/117"&gt; Break Away Headers - Machine Pin&lt;/a&gt; (PRT-00117)&lt;/li&gt;
&lt;li&gt;&lt;a href="https://www.sparkfun.com/products/743"&gt; Break Away Female Headers - Swiss Machine Pin&lt;/a&gt; (PRT-00743)&lt;/li&gt;
&lt;/ul&gt;

&lt;p&gt;&lt;/p&gt;
&lt;b&gt; For SCREWTERMINALS and SPRING TERMINALS visit here:&lt;/b&gt;
&lt;ul&gt;
&lt;li&gt;&lt;a href="https://www.sparkfun.com/search/results?term=Screw+Terminals"&gt; Screw Terimnals on SparkFun.com&lt;/a&gt; (5mm/3.5mm/2.54mm spacing)&lt;/li&gt;
&lt;/ul&gt;

&lt;p&gt;&lt;/p&gt;
&lt;b&gt;This device is also useful as a general connection point to wire up your design to another part of your project. Our various solder wires solder well into these plated through hole pads.&lt;/b&gt;
&lt;ul&gt;
&lt;li&gt;&lt;a href="https://www.sparkfun.com/products/11375"&gt; Hook-Up Wire - Assortment (Stranded, 22 AWG)&lt;/a&gt; (PRT-11375)&lt;/li&gt;
&lt;li&gt;&lt;a href="https://www.sparkfun.com/products/11367"&gt; Hook-Up Wire - Assortment (Solid Core, 22 AWG)&lt;/a&gt; (PRT-11367)&lt;/li&gt;
&lt;li&gt;&lt;a href="https://www.sparkfun.com/categories/141"&gt; View the entire wire category on our website here&lt;/a&gt;&lt;/li&gt;
&lt;p&gt;&lt;/p&gt;
&lt;/ul&gt;

&lt;p&gt;&lt;/p&gt;
&lt;b&gt;Special notes:&lt;/b&gt;

 Molex polarized connector foot print use with: PRT-08233 with associated crimp pins and housings.&lt;br&gt;&lt;br&gt;

2.54_SCREWTERM for use with  PRT-10571.&lt;br&gt;&lt;br&gt;

3.5mm Screw Terminal footprints for  PRT-08084&lt;br&gt;&lt;br&gt;

5mm Screw Terminal footprints for use with PRT-08432</description>
<gates>
<gate name="G$1" symbol="CONN_02" x="-2.54" y="0"/>
</gates>
<devices>
<device name="" package="1X02">
<connects>
<connect gate="G$1" pin="1" pad="1"/>
<connect gate="G$1" pin="2" pad="2"/>
</connects>
<package3dinstances>
<package3dinstance package3d_urn="urn:adsk.eagle:package:38039/1"/>
</package3dinstances>
<technologies>
<technology name=""/>
</technologies>
</device>
<device name="POLAR" package="MOLEX-1X2">
<connects>
<connect gate="G$1" pin="1" pad="1"/>
<connect gate="G$1" pin="2" pad="2"/>
</connects>
<package3dinstances>
<package3dinstance package3d_urn="urn:adsk.eagle:package:38040/1"/>
</package3dinstances>
<technologies>
<technology name="">
<attribute name="SF_ID" value="PRT-09918" constant="no"/>
</technology>
</technologies>
</device>
<device name="3.5MM" package="SCREWTERMINAL-3.5MM-2">
<connects>
<connect gate="G$1" pin="1" pad="1"/>
<connect gate="G$1" pin="2" pad="2"/>
</connects>
<package3dinstances>
<package3dinstance package3d_urn="urn:adsk.eagle:package:38050/1"/>
</package3dinstances>
<technologies>
<technology name="">
<attribute name="PROD_ID" value="CONN-08399" constant="no"/>
</technology>
</technologies>
</device>
<device name="-JST-2MM-SMT" package="JST-2-SMD">
<connects>
<connect gate="G$1" pin="1" pad="2"/>
<connect gate="G$1" pin="2" pad="1"/>
</connects>
<package3dinstances>
<package3dinstance package3d_urn="urn:adsk.eagle:package:38042/1"/>
</package3dinstances>
<technologies>
<technology name="">
<attribute name="PROD_ID" value="CONN-11443"/>
</technology>
</technologies>
</device>
<device name="PTH2" package="1X02_BIG">
<connects>
<connect gate="G$1" pin="1" pad="P$1"/>
<connect gate="G$1" pin="2" pad="P$2"/>
</connects>
<package3dinstances>
<package3dinstance package3d_urn="urn:adsk.eagle:package:38043/1"/>
</package3dinstances>
<technologies>
<technology name=""/>
</technologies>
</device>
<device name="4UCON-15767" package="JST-2-SMD-VERT">
<connects>
<connect gate="G$1" pin="1" pad="GND"/>
<connect gate="G$1" pin="2" pad="VCC"/>
</connects>
<package3dinstances>
<package3dinstance package3d_urn="urn:adsk.eagle:package:38052/1"/>
</package3dinstances>
<technologies>
<technology name=""/>
</technologies>
</device>
<device name="5MM" package="SCREWTERMINAL-5MM-2">
<connects>
<connect gate="G$1" pin="1" pad="1"/>
<connect gate="G$1" pin="2" pad="2"/>
</connects>
<package3dinstances>
<package3dinstance package3d_urn="urn:adsk.eagle:package:38044/1"/>
</package3dinstances>
<technologies>
<technology name="">
<attribute name="SF_SKU" value="PRT-08432" constant="no"/>
</technology>
</technologies>
</device>
<device name="LOCK" package="1X02_LOCK">
<connects>
<connect gate="G$1" pin="1" pad="1"/>
<connect gate="G$1" pin="2" pad="2"/>
</connects>
<package3dinstances>
<package3dinstance package3d_urn="urn:adsk.eagle:package:38045/1"/>
</package3dinstances>
<technologies>
<technology name=""/>
</technologies>
</device>
<device name="POLAR_LOCK" package="MOLEX-1X2_LOCK">
<connects>
<connect gate="G$1" pin="1" pad="1"/>
<connect gate="G$1" pin="2" pad="2"/>
</connects>
<package3dinstances>
<package3dinstance package3d_urn="urn:adsk.eagle:package:38046/1"/>
</package3dinstances>
<technologies>
<technology name="">
<attribute name="SF_ID" value="PRT-09918" constant="no"/>
</technology>
</technologies>
</device>
<device name="LOCK_LONGPADS" package="1X02_LOCK_LONGPADS">
<connects>
<connect gate="G$1" pin="1" pad="1"/>
<connect gate="G$1" pin="2" pad="2"/>
</connects>
<package3dinstances>
<package3dinstance package3d_urn="urn:adsk.eagle:package:38047/1"/>
</package3dinstances>
<technologies>
<technology name=""/>
</technologies>
</device>
<device name="3.5MM_LOCK" package="SCREWTERMINAL-3.5MM-2_LOCK">
<connects>
<connect gate="G$1" pin="1" pad="1"/>
<connect gate="G$1" pin="2" pad="2"/>
</connects>
<package3dinstances>
<package3dinstance package3d_urn="urn:adsk.eagle:package:38049/1"/>
</package3dinstances>
<technologies>
<technology name="">
<attribute name="PROD_ID" value="CONN-08399" constant="no"/>
</technology>
</technologies>
</device>
<device name="PTH3" package="1X02_LONGPADS">
<connects>
<connect gate="G$1" pin="1" pad="1"/>
<connect gate="G$1" pin="2" pad="2"/>
</connects>
<package3dinstances>
<package3dinstance package3d_urn="urn:adsk.eagle:package:38048/1"/>
</package3dinstances>
<technologies>
<technology name=""/>
</technologies>
</device>
<device name="1X02_NO_SILK" package="1X02_NO_SILK">
<connects>
<connect gate="G$1" pin="1" pad="1"/>
<connect gate="G$1" pin="2" pad="2"/>
</connects>
<package3dinstances>
<package3dinstance package3d_urn="urn:adsk.eagle:package:38051/1"/>
</package3dinstances>
<technologies>
<technology name=""/>
</technologies>
</device>
<device name="JST-PTH-2" package="JST-2-PTH">
<connects>
<connect gate="G$1" pin="1" pad="1"/>
<connect gate="G$1" pin="2" pad="2"/>
</connects>
<package3dinstances>
<package3dinstance package3d_urn="urn:adsk.eagle:package:38053/1"/>
</package3dinstances>
<technologies>
<technology name="">
<attribute name="PROD_ID" value="CONN-09863" constant="no"/>
<attribute name="SKU" value="PRT-09914" constant="no"/>
</technology>
</technologies>
</device>
<device name="PTH4" package="1X02_XTRA_BIG">
<connects>
<connect gate="G$1" pin="1" pad="1"/>
<connect gate="G$1" pin="2" pad="2"/>
</connects>
<package3dinstances>
<package3dinstance package3d_urn="urn:adsk.eagle:package:38054/1"/>
</package3dinstances>
<technologies>
<technology name=""/>
</technologies>
</device>
<device name="POGO_PIN_HOLES_ONLY" package="1X02_PP_HOLES_ONLY">
<connects>
<connect gate="G$1" pin="1" pad="1"/>
<connect gate="G$1" pin="2" pad="2"/>
</connects>
<package3dinstances>
<package3dinstance package3d_urn="urn:adsk.eagle:package:38058/1"/>
</package3dinstances>
<technologies>
<technology name=""/>
</technologies>
</device>
<device name="3.5MM-NO_SILK" package="SCREWTERMINAL-3.5MM-2-NS">
<connects>
<connect gate="G$1" pin="1" pad="1"/>
<connect gate="G$1" pin="2" pad="2"/>
</connects>
<package3dinstances>
<package3dinstance package3d_urn="urn:adsk.eagle:package:38055/1"/>
</package3dinstances>
<technologies>
<technology name="">
<attribute name="PROD_ID" value="CONN-08399" constant="no"/>
</technology>
</technologies>
</device>
<device name="-JST-2-PTH-NO_SILK" package="JST-2-PTH-NS">
<connects>
<connect gate="G$1" pin="1" pad="1"/>
<connect gate="G$1" pin="2" pad="2"/>
</connects>
<package3dinstances>
<package3dinstance package3d_urn="urn:adsk.eagle:package:38056/1"/>
</package3dinstances>
<technologies>
<technology name=""/>
</technologies>
</device>
<device name="JST-PTH-2-KIT" package="JST-2-PTH-KIT">
<connects>
<connect gate="G$1" pin="1" pad="1"/>
<connect gate="G$1" pin="2" pad="2"/>
</connects>
<package3dinstances>
<package3dinstance package3d_urn="urn:adsk.eagle:package:38057/1"/>
</package3dinstances>
<technologies>
<technology name=""/>
</technologies>
</device>
<device name="SPRING-2.54-RA" package="SPRINGTERMINAL-2.54MM-2">
<connects>
<connect gate="G$1" pin="1" pad="1"/>
<connect gate="G$1" pin="2" pad="2"/>
</connects>
<package3dinstances>
<package3dinstance package3d_urn="urn:adsk.eagle:package:38061/1"/>
</package3dinstances>
<technologies>
<technology name=""/>
</technologies>
</device>
<device name="2.54MM_SCREWTERM" package="1X02_2.54_SCREWTERM">
<connects>
<connect gate="G$1" pin="1" pad="P1"/>
<connect gate="G$1" pin="2" pad="P2"/>
</connects>
<package3dinstances>
<package3dinstance package3d_urn="urn:adsk.eagle:package:38059/1"/>
</package3dinstances>
<technologies>
<technology name=""/>
</technologies>
</device>
<device name="SMALL_POKEHOME" package="1X02_POKEHOME">
<connects>
<connect gate="G$1" pin="1" pad="P1 P3"/>
<connect gate="G$1" pin="2" pad="P2 P4"/>
</connects>
<package3dinstances>
<package3dinstance package3d_urn="urn:adsk.eagle:package:38060/1"/>
</package3dinstances>
<technologies>
<technology name="">
<attribute name="PROD_ID" value="CONN-13512"/>
</technology>
</technologies>
</device>
<device name="PTH_RA_FEMALE" package="1X02_RA_PTH_FEMALE">
<connects>
<connect gate="G$1" pin="1" pad="1"/>
<connect gate="G$1" pin="2" pad="2"/>
</connects>
<package3dinstances>
<package3dinstance package3d_urn="urn:adsk.eagle:package:38062/1"/>
</package3dinstances>
<technologies>
<technology name="">
<attribute name="PROD_ID" value="CONN-13700"/>
</technology>
</technologies>
</device>
</devices>
</deviceset>
</devicesets>
</library>
<library name="rcl" urn="urn:adsk.eagle:library:334">
<description>&lt;b&gt;Resistors, Capacitors, Inductors&lt;/b&gt;&lt;p&gt;
Based on the previous libraries:
&lt;ul&gt;
&lt;li&gt;r.lbr
&lt;li&gt;cap.lbr 
&lt;li&gt;cap-fe.lbr
&lt;li&gt;captant.lbr
&lt;li&gt;polcap.lbr
&lt;li&gt;ipc-smd.lbr
&lt;/ul&gt;
All SMD packages are defined according to the IPC specifications and  CECC&lt;p&gt;
&lt;author&gt;Created by librarian@cadsoft.de&lt;/author&gt;&lt;p&gt;
&lt;p&gt;
for Electrolyt Capacitors see also :&lt;p&gt;
www.bccomponents.com &lt;p&gt;
www.panasonic.com&lt;p&gt;
www.kemet.com&lt;p&gt;
http://www.secc.co.jp/pdf/os_e/2004/e_os_all.pdf &lt;b&gt;(SANYO)&lt;/b&gt;
&lt;p&gt;
for trimmer refence see : &lt;u&gt;www.electrospec-inc.com/cross_references/trimpotcrossref.asp&lt;/u&gt;&lt;p&gt;

&lt;table border=0 cellspacing=0 cellpadding=0 width="100%" cellpaddding=0&gt;
&lt;tr valign="top"&gt;

&lt;! &lt;td width="10"&gt;&amp;nbsp;&lt;/td&gt;
&lt;td width="90%"&gt;

&lt;b&gt;&lt;font color="#0000FF" size="4"&gt;TRIM-POT CROSS REFERENCE&lt;/font&gt;&lt;/b&gt;
&lt;P&gt;
&lt;TABLE BORDER=0 CELLSPACING=1 CELLPADDING=2&gt;
  &lt;TR&gt;
    &lt;TD COLSPAN=8&gt;
      &lt;FONT SIZE=3 FACE=ARIAL&gt;&lt;B&gt;RECTANGULAR MULTI-TURN&lt;/B&gt;&lt;/FONT&gt;
    &lt;/TD&gt;
  &lt;/TR&gt;
  &lt;TR&gt;
    &lt;TD ALIGN=CENTER&gt;
      &lt;B&gt;
      &lt;FONT SIZE=3 FACE=ARIAL color="#FF0000"&gt;BOURNS&lt;/FONT&gt;
      &lt;/B&gt;
    &lt;/TD&gt;
    &lt;TD ALIGN=CENTER&gt;
      &lt;B&gt;
      &lt;FONT SIZE=3 FACE=ARIAL color="#FF0000"&gt;BI&amp;nbsp;TECH&lt;/FONT&gt;
      &lt;/B&gt;
    &lt;/TD&gt;
    &lt;TD ALIGN=CENTER&gt;
      &lt;B&gt;
      &lt;FONT SIZE=3 FACE=ARIAL color="#FF0000"&gt;DALE-VISHAY&lt;/FONT&gt;
      &lt;/B&gt;
    &lt;/TD&gt;
    &lt;TD ALIGN=CENTER&gt;
      &lt;B&gt;
      &lt;FONT SIZE=3 FACE=ARIAL color="#FF0000"&gt;PHILIPS/MEPCO&lt;/FONT&gt;
      &lt;/B&gt;
    &lt;/TD&gt;
    &lt;TD ALIGN=CENTER&gt;
      &lt;B&gt;
      &lt;FONT SIZE=3 FACE=ARIAL color="#FF0000"&gt;MURATA&lt;/FONT&gt;
      &lt;/B&gt;
    &lt;/TD&gt;
    &lt;TD ALIGN=CENTER&gt;
      &lt;B&gt;
      &lt;FONT SIZE=3 FACE=ARIAL color="#FF0000"&gt;PANASONIC&lt;/FONT&gt;
      &lt;/B&gt;
    &lt;/TD&gt;
    &lt;TD ALIGN=CENTER&gt;
      &lt;B&gt;
      &lt;FONT SIZE=3 FACE=ARIAL color="#FF0000"&gt;SPECTROL&lt;/FONT&gt;
      &lt;/B&gt;
    &lt;/TD&gt;
    &lt;TD ALIGN=CENTER&gt;
      &lt;B&gt;
      &lt;FONT SIZE=3 FACE=ARIAL color="#FF0000"&gt;MILSPEC&lt;/FONT&gt;
      &lt;/B&gt;
    &lt;/TD&gt;&lt;TD&gt;&amp;nbsp;&lt;/TD&gt;
  &lt;/TR&gt;
  &lt;TR&gt;
    &lt;TD BGCOLOR="#cccccc" ALIGN=CENTER&gt;&lt;FONT FACE=ARIAL SIZE=3 &gt;
      3005P&lt;BR&gt;
      3006P&lt;BR&gt;
      3006W&lt;BR&gt;
      3006Y&lt;BR&gt;
      3009P&lt;BR&gt;
      3009W&lt;BR&gt;
      3009Y&lt;BR&gt;
      3057J&lt;BR&gt;
      3057L&lt;BR&gt;
      3057P&lt;BR&gt;
      3057Y&lt;BR&gt;
      3059J&lt;BR&gt;
      3059L&lt;BR&gt;
      3059P&lt;BR&gt;
      3059Y&lt;BR&gt;&lt;/FONT&gt;
    &lt;/TD&gt;
    &lt;TD BGCOLOR="#cccccc" ALIGN=CENTER&gt;&lt;FONT FACE=ARIAL SIZE=3&gt;
      -&lt;BR&gt;
      89P&lt;BR&gt;
      89W&lt;BR&gt;
      89X&lt;BR&gt;
      89PH&lt;BR&gt;
      76P&lt;BR&gt;
      89XH&lt;BR&gt;
      78SLT&lt;BR&gt;
      78L&amp;nbsp;ALT&lt;BR&gt;
      56P&amp;nbsp;ALT&lt;BR&gt;
      78P&amp;nbsp;ALT&lt;BR&gt;
      T8S&lt;BR&gt;
      78L&lt;BR&gt;
      56P&lt;BR&gt;
      78P&lt;BR&gt;&lt;/FONT&gt;
    &lt;/TD&gt;
    &lt;TD BGCOLOR="#cccccc" ALIGN=CENTER&gt;&lt;FONT FACE=ARIAL SIZE=3&gt;
      -&lt;BR&gt;
      T18/784&lt;BR&gt;
      783&lt;BR&gt;
      781&lt;BR&gt;
      -&lt;BR&gt;
      -&lt;BR&gt;
      -&lt;BR&gt;
      2199&lt;BR&gt;
      1697/1897&lt;BR&gt;
      1680/1880&lt;BR&gt;
      2187&lt;BR&gt;
      -&lt;BR&gt;
      -&lt;BR&gt;
      -&lt;BR&gt;
      -&lt;BR&gt;&lt;/FONT&gt;
    &lt;/TD&gt;
    &lt;TD BGCOLOR="#cccccc" ALIGN=CENTER&gt;&lt;FONT FACE=ARIAL SIZE=3&gt;
      -&lt;BR&gt;
      8035EKP/CT20/RJ-20P&lt;BR&gt;
      -&lt;BR&gt;
      RJ-20X&lt;BR&gt;
      -&lt;BR&gt;
      -&lt;BR&gt;
      -&lt;BR&gt;
      1211L&lt;BR&gt;
      8012EKQ&amp;nbsp;ALT&lt;BR&gt;
      8012EKR&amp;nbsp;ALT&lt;BR&gt;
      1211P&lt;BR&gt;
      8012EKJ&lt;BR&gt;
      8012EKL&lt;BR&gt;
      8012EKQ&lt;BR&gt;
      8012EKR&lt;BR&gt;&lt;/FONT&gt;
    &lt;/TD&gt;
    &lt;TD BGCOLOR="#cccccc" ALIGN=CENTER&gt;&lt;FONT FACE=ARIAL SIZE=3&gt;
      -&lt;BR&gt;
      2101P&lt;BR&gt;
      2101W&lt;BR&gt;
      2101Y&lt;BR&gt;
      -&lt;BR&gt;
      -&lt;BR&gt;
      -&lt;BR&gt;
      -&lt;BR&gt;
      -&lt;BR&gt;
      -&lt;BR&gt;
      -&lt;BR&gt;
      -&lt;BR&gt;
      2102L&lt;BR&gt;
      2102S&lt;BR&gt;
      2102Y&lt;BR&gt;&lt;/FONT&gt;
    &lt;/TD&gt;
    &lt;TD BGCOLOR="#cccccc" ALIGN=CENTER&gt;&lt;FONT FACE=ARIAL SIZE=3&gt;
      -&lt;BR&gt;
      EVMCOG&lt;BR&gt;
      -&lt;BR&gt;
      -&lt;BR&gt;
      -&lt;BR&gt;
      -&lt;BR&gt;
      -&lt;BR&gt;
      -&lt;BR&gt;
      -&lt;BR&gt;
      -&lt;BR&gt;
      -&lt;BR&gt;
      -&lt;BR&gt;
      -&lt;BR&gt;
      -&lt;BR&gt;
      -&lt;BR&gt;&lt;/FONT&gt;
    &lt;/TD&gt;
    &lt;TD BGCOLOR="#cccccc" ALIGN=CENTER&gt;&lt;FONT FACE=ARIAL SIZE=3&gt;
      -&lt;BR&gt;
      43P&lt;BR&gt;
      43W&lt;BR&gt;
      43Y&lt;BR&gt;
      -&lt;BR&gt;
      -&lt;BR&gt;
      -&lt;BR&gt;
      -&lt;BR&gt;
      40L&lt;BR&gt;
      40P&lt;BR&gt;
      40Y&lt;BR&gt;
      70Y-T602&lt;BR&gt;
      70L&lt;BR&gt;
      70P&lt;BR&gt;
      70Y&lt;BR&gt;&lt;/FONT&gt;
    &lt;/TD&gt;
    &lt;TD BGCOLOR="#cccccc" ALIGN=CENTER&gt;&lt;FONT FACE=ARIAL SIZE=3&gt;
      -&lt;BR&gt;
      -&lt;BR&gt;
      -&lt;BR&gt;
      -&lt;BR&gt;
      -&lt;BR&gt;
      -&lt;BR&gt;
      -&lt;BR&gt;
      -&lt;BR&gt;
      RT/RTR12&lt;BR&gt;
      RT/RTR12&lt;BR&gt;
      RT/RTR12&lt;BR&gt;
      -&lt;BR&gt;
      RJ/RJR12&lt;BR&gt;
      RJ/RJR12&lt;BR&gt;
      RJ/RJR12&lt;BR&gt;&lt;/FONT&gt;
    &lt;/TD&gt;
  &lt;/TR&gt;
  &lt;TR&gt;
    &lt;TD COLSPAN=8&gt;&amp;nbsp;
    &lt;/TD&gt;
  &lt;/TR&gt;
  &lt;TR&gt;
    &lt;TD COLSPAN=8&gt;
      &lt;FONT SIZE=4 FACE=ARIAL&gt;&lt;B&gt;SQUARE MULTI-TURN&lt;/B&gt;&lt;/FONT&gt;
    &lt;/TD&gt;
  &lt;/TR&gt;
  &lt;TR&gt;
   &lt;TD ALIGN=CENTER&gt;
      &lt;FONT SIZE=3 FACE=ARIAL&gt;&lt;B&gt;BOURN&lt;/B&gt;&lt;/FONT&gt;
    &lt;/TD&gt;
    &lt;TD ALIGN=CENTER&gt;
      &lt;FONT SIZE=3 FACE=ARIAL&gt;&lt;B&gt;BI&amp;nbsp;TECH&lt;/B&gt;&lt;/FONT&gt;
    &lt;/TD&gt;
    &lt;TD ALIGN=CENTER&gt;
      &lt;FONT SIZE=3 FACE=ARIAL&gt;&lt;B&gt;DALE-VISHAY&lt;/B&gt;&lt;/FONT&gt;
    &lt;/TD&gt;
    &lt;TD ALIGN=CENTER&gt;
      &lt;FONT SIZE=3 FACE=ARIAL&gt;&lt;B&gt;PHILIPS/MEPCO&lt;/B&gt;&lt;/FONT&gt;
    &lt;/TD&gt;
    &lt;TD ALIGN=CENTER&gt;
      &lt;FONT SIZE=3 FACE=ARIAL&gt;&lt;B&gt;MURATA&lt;/B&gt;&lt;/FONT&gt;
    &lt;/TD&gt;
    &lt;TD ALIGN=CENTER&gt;
      &lt;FONT SIZE=3 FACE=ARIAL&gt;&lt;B&gt;PANASONIC&lt;/B&gt;&lt;/FONT&gt;
    &lt;/TD&gt;
    &lt;TD ALIGN=CENTER&gt;
      &lt;FONT SIZE=3 FACE=ARIAL&gt;&lt;B&gt;SPECTROL&lt;/B&gt;&lt;/FONT&gt;
    &lt;/TD&gt;
    &lt;TD ALIGN=CENTER&gt;
      &lt;FONT SIZE=3 FACE=ARIAL&gt;&lt;B&gt;MILSPEC&lt;/B&gt;&lt;/FONT&gt;
    &lt;/TD&gt;
  &lt;/TR&gt;
  &lt;TR&gt;
    &lt;TD BGCOLOR="#cccccc" ALIGN=CENTER&gt;&lt;FONT FACE=ARIAL SIZE=3&gt;
      3250L&lt;BR&gt;
      3250P&lt;BR&gt;
      3250W&lt;BR&gt;
      3250X&lt;BR&gt;
      3252P&lt;BR&gt;
      3252W&lt;BR&gt;
      3252X&lt;BR&gt;
      3260P&lt;BR&gt;
      3260W&lt;BR&gt;
      3260X&lt;BR&gt;
      3262P&lt;BR&gt;
      3262W&lt;BR&gt;
      3262X&lt;BR&gt;
      3266P&lt;BR&gt;
      3266W&lt;BR&gt;
      3266X&lt;BR&gt;
      3290H&lt;BR&gt;
      3290P&lt;BR&gt;
      3290W&lt;BR&gt;
      3292P&lt;BR&gt;
      3292W&lt;BR&gt;
      3292X&lt;BR&gt;
      3296P&lt;BR&gt;
      3296W&lt;BR&gt;
      3296X&lt;BR&gt;
      3296Y&lt;BR&gt;
      3296Z&lt;BR&gt;
      3299P&lt;BR&gt;
      3299W&lt;BR&gt;
      3299X&lt;BR&gt;
      3299Y&lt;BR&gt;
      3299Z&lt;BR&gt;&lt;/FONT&gt;
    &lt;/TD&gt;
    &lt;TD BGCOLOR="#cccccc" ALIGN=CENTER&gt;&lt;FONT FACE=ARIAL SIZE=3&gt;
      -&lt;BR&gt;
      66P&amp;nbsp;ALT&lt;BR&gt;
      66W&amp;nbsp;ALT&lt;BR&gt;
      66X&amp;nbsp;ALT&lt;BR&gt;
      66P&amp;nbsp;ALT&lt;BR&gt;
      66W&amp;nbsp;ALT&lt;BR&gt;
      66X&amp;nbsp;ALT&lt;BR&gt;
      -&lt;BR&gt;
      64W&amp;nbsp;ALT&lt;BR&gt;
      -&lt;BR&gt;
      64P&amp;nbsp;ALT&lt;BR&gt;
      64W&amp;nbsp;ALT&lt;BR&gt;
      64X&amp;nbsp;ALT&lt;BR&gt;
      64P&lt;BR&gt;
      64W&lt;BR&gt;
      64X&lt;BR&gt;
      66X&amp;nbsp;ALT&lt;BR&gt;
      66P&amp;nbsp;ALT&lt;BR&gt;
      66W&amp;nbsp;ALT&lt;BR&gt;
      66P&lt;BR&gt;
      66W&lt;BR&gt;
      66X&lt;BR&gt;
      67P&lt;BR&gt;
      67W&lt;BR&gt;
      67X&lt;BR&gt;
      67Y&lt;BR&gt;
      67Z&lt;BR&gt;
      68P&lt;BR&gt;
      68W&lt;BR&gt;
      68X&lt;BR&gt;
      67Y&amp;nbsp;ALT&lt;BR&gt;
      67Z&amp;nbsp;ALT&lt;BR&gt;&lt;/FONT&gt;
    &lt;/TD&gt;
    &lt;TD BGCOLOR="#cccccc" ALIGN=CENTER&gt;&lt;FONT FACE=ARIAL SIZE=3&gt;
      5050&lt;BR&gt;
      5091&lt;BR&gt;
      5080&lt;BR&gt;
      5087&lt;BR&gt;
      -&lt;BR&gt;
      -&lt;BR&gt;
      -&lt;BR&gt;
      -&lt;BR&gt;
      -&lt;BR&gt;
      -&lt;BR&gt;
      -&lt;BR&gt;
      T63YB&lt;BR&gt;
      T63XB&lt;BR&gt;
      -&lt;BR&gt;
      -&lt;BR&gt;
      -&lt;BR&gt;
      5887&lt;BR&gt;
      5891&lt;BR&gt;
      5880&lt;BR&gt;
      -&lt;BR&gt;
      -&lt;BR&gt;
      -&lt;BR&gt;
      T93Z&lt;BR&gt;
      T93YA&lt;BR&gt;
      T93XA&lt;BR&gt;
      T93YB&lt;BR&gt;
      T93XB&lt;BR&gt;
      -&lt;BR&gt;
      -&lt;BR&gt;
      -&lt;BR&gt;
      -&lt;BR&gt;
      -&lt;BR&gt;&lt;/FONT&gt;
    &lt;/TD&gt;
    &lt;TD BGCOLOR="#cccccc" ALIGN=CENTER&gt;&lt;FONT FACE=ARIAL SIZE=3&gt;
      -&lt;BR&gt;
      -&lt;BR&gt;
      -&lt;BR&gt;
      -&lt;BR&gt;
      -&lt;BR&gt;
      -&lt;BR&gt;
      -&lt;BR&gt;
      -&lt;BR&gt;
      -&lt;BR&gt;
      -&lt;BR&gt;
      8026EKP&lt;BR&gt;
      8026EKW&lt;BR&gt;
      8026EKM&lt;BR&gt;
      8026EKP&lt;BR&gt;
      8026EKB&lt;BR&gt;
      8026EKM&lt;BR&gt;
      1309X&lt;BR&gt;
      1309P&lt;BR&gt;
      1309W&lt;BR&gt;
      8024EKP&lt;BR&gt;
      8024EKW&lt;BR&gt;
      8024EKN&lt;BR&gt;
      RJ-9P/CT9P&lt;BR&gt;
      RJ-9W&lt;BR&gt;
      RJ-9X&lt;BR&gt;
      -&lt;BR&gt;
      -&lt;BR&gt;
      -&lt;BR&gt;
      -&lt;BR&gt;
      -&lt;BR&gt;
      -&lt;BR&gt;
      -&lt;BR&gt;&lt;/FONT&gt;
    &lt;/TD&gt;
    &lt;TD BGCOLOR="#cccccc" ALIGN=CENTER&gt;&lt;FONT FACE=ARIAL SIZE=3&gt;
      -&lt;BR&gt;
      -&lt;BR&gt;
      -&lt;BR&gt;
      -&lt;BR&gt;
      -&lt;BR&gt;
      -&lt;BR&gt;
      -&lt;BR&gt;
      -&lt;BR&gt;
      -&lt;BR&gt;
      -&lt;BR&gt;
      3103P&lt;BR&gt;
      3103Y&lt;BR&gt;
      3103Z&lt;BR&gt;
      3103P&lt;BR&gt;
      3103Y&lt;BR&gt;
      3103Z&lt;BR&gt;
      -&lt;BR&gt;
      -&lt;BR&gt;
      -&lt;BR&gt;
      -&lt;BR&gt;
      -&lt;BR&gt;
      -&lt;BR&gt;
      3105P/3106P&lt;BR&gt;
      3105W/3106W&lt;BR&gt;
      3105X/3106X&lt;BR&gt;
      3105Y/3106Y&lt;BR&gt;
      3105Z/3105Z&lt;BR&gt;
      3102P&lt;BR&gt;
      3102W&lt;BR&gt;
      3102X&lt;BR&gt;
      3102Y&lt;BR&gt;
      3102Z&lt;BR&gt;&lt;/FONT&gt;
    &lt;/TD&gt;
    &lt;TD BGCOLOR="#cccccc" ALIGN=CENTER&gt;&lt;FONT FACE=ARIAL SIZE=3&gt;
      -&lt;BR&gt;
      -&lt;BR&gt;
      -&lt;BR&gt;
      -&lt;BR&gt;
      -&lt;BR&gt;
      -&lt;BR&gt;
      -&lt;BR&gt;
      -&lt;BR&gt;
      -&lt;BR&gt;
      -&lt;BR&gt;
      -&lt;BR&gt;
      -&lt;BR&gt;
      -&lt;BR&gt;
      -&lt;BR&gt;
      -&lt;BR&gt;
      -&lt;BR&gt;
      -&lt;BR&gt;
      -&lt;BR&gt;
      -&lt;BR&gt;
      -&lt;BR&gt;
      -&lt;BR&gt;
      -&lt;BR&gt;
      EVMCBG&lt;BR&gt;
      EVMCCG&lt;BR&gt;
      -&lt;BR&gt;
      -&lt;BR&gt;
      -&lt;BR&gt;
      -&lt;BR&gt;
      -&lt;BR&gt;
      -&lt;BR&gt;
      -&lt;BR&gt;
      -&lt;BR&gt;&lt;/FONT&gt;
    &lt;/TD&gt;
    &lt;TD BGCOLOR="#cccccc" ALIGN=CENTER&gt;&lt;FONT FACE=ARIAL SIZE=3&gt;
      55-1-X&lt;BR&gt;
      55-4-X&lt;BR&gt;
      55-3-X&lt;BR&gt;
      55-2-X&lt;BR&gt;
      -&lt;BR&gt;
      -&lt;BR&gt;
      -&lt;BR&gt;
      -&lt;BR&gt;
      -&lt;BR&gt;
      -&lt;BR&gt;
      -&lt;BR&gt;
      -&lt;BR&gt;
      -&lt;BR&gt;
      -&lt;BR&gt;
      -&lt;BR&gt;
      -&lt;BR&gt;
      50-2-X&lt;BR&gt;
      50-4-X&lt;BR&gt;
      50-3-X&lt;BR&gt;
      -&lt;BR&gt;
      -&lt;BR&gt;
      -&lt;BR&gt;
      64P&lt;BR&gt;
      64W&lt;BR&gt;
      64X&lt;BR&gt;
      64Y&lt;BR&gt;
      64Z&lt;BR&gt;
      -&lt;BR&gt;
      -&lt;BR&gt;
      -&lt;BR&gt;
      -&lt;BR&gt;
      -&lt;BR&gt;&lt;/FONT&gt;
    &lt;/TD&gt;
    &lt;TD BGCOLOR="#cccccc" ALIGN=CENTER&gt;&lt;FONT FACE=ARIAL SIZE=3&gt;
      RT/RTR22&lt;BR&gt;
      RT/RTR22&lt;BR&gt;
      RT/RTR22&lt;BR&gt;
      RT/RTR22&lt;BR&gt;
      RJ/RJR22&lt;BR&gt;
      RJ/RJR22&lt;BR&gt;
      RJ/RJR22&lt;BR&gt;
      RT/RTR26&lt;BR&gt;
      RT/RTR26&lt;BR&gt;
      RT/RTR26&lt;BR&gt;
      RJ/RJR26&lt;BR&gt;
      RJ/RJR26&lt;BR&gt;
      RJ/RJR26&lt;BR&gt;
      RJ/RJR26&lt;BR&gt;
      RJ/RJR26&lt;BR&gt;
      RJ/RJR26&lt;BR&gt;
      RT/RTR24&lt;BR&gt;
      RT/RTR24&lt;BR&gt;
      RT/RTR24&lt;BR&gt;
      RJ/RJR24&lt;BR&gt;
      RJ/RJR24&lt;BR&gt;
      RJ/RJR24&lt;BR&gt;
      RJ/RJR24&lt;BR&gt;
      RJ/RJR24&lt;BR&gt;
      RJ/RJR24&lt;BR&gt;
      -&lt;BR&gt;
      -&lt;BR&gt;
      -&lt;BR&gt;
      -&lt;BR&gt;
      -&lt;BR&gt;
      -&lt;BR&gt;
      -&lt;BR&gt;&lt;/FONT&gt;
    &lt;/TD&gt;
  &lt;/TR&gt;
  &lt;TR&gt;
    &lt;TD COLSPAN=8&gt;&amp;nbsp;
    &lt;/TD&gt;
  &lt;/TR&gt;
  &lt;TR&gt;
    &lt;TD COLSPAN=8&gt;
      &lt;FONT SIZE=4 FACE=ARIAL&gt;&lt;B&gt;SINGLE TURN&lt;/B&gt;&lt;/FONT&gt;
    &lt;/TD&gt;
  &lt;/TR&gt;
  &lt;TR&gt;
    &lt;TD ALIGN=CENTER&gt;
      &lt;FONT SIZE=3 FACE=ARIAL&gt;&lt;B&gt;BOURN&lt;/B&gt;&lt;/FONT&gt;
    &lt;/TD&gt;
    &lt;TD ALIGN=CENTER&gt;
      &lt;FONT SIZE=3 FACE=ARIAL&gt;&lt;B&gt;BI&amp;nbsp;TECH&lt;/B&gt;&lt;/FONT&gt;
    &lt;/TD&gt;
    &lt;TD ALIGN=CENTER&gt;
      &lt;FONT SIZE=3 FACE=ARIAL&gt;&lt;B&gt;DALE-VISHAY&lt;/B&gt;&lt;/FONT&gt;
    &lt;/TD&gt;
    &lt;TD ALIGN=CENTER&gt;
      &lt;FONT SIZE=3 FACE=ARIAL&gt;&lt;B&gt;PHILIPS/MEPCO&lt;/B&gt;&lt;/FONT&gt;
    &lt;/TD&gt;
    &lt;TD ALIGN=CENTER&gt;
      &lt;FONT SIZE=3 FACE=ARIAL&gt;&lt;B&gt;MURATA&lt;/B&gt;&lt;/FONT&gt;
    &lt;/TD&gt;
    &lt;TD ALIGN=CENTER&gt;
      &lt;FONT SIZE=3 FACE=ARIAL&gt;&lt;B&gt;PANASONIC&lt;/B&gt;&lt;/FONT&gt;
    &lt;/TD&gt;
    &lt;TD ALIGN=CENTER&gt;
      &lt;FONT SIZE=3 FACE=ARIAL&gt;&lt;B&gt;SPECTROL&lt;/B&gt;&lt;/FONT&gt;
    &lt;/TD&gt;
    &lt;TD ALIGN=CENTER&gt;
      &lt;FONT SIZE=3 FACE=ARIAL&gt;&lt;B&gt;MILSPEC&lt;/B&gt;&lt;/FONT&gt;
    &lt;/TD&gt;
  &lt;/TR&gt;
  &lt;TR&gt;
    &lt;TD BGCOLOR="#cccccc" ALIGN=CENTER&gt;&lt;FONT FACE=ARIAL SIZE=3&gt;
      3323P&lt;BR&gt;
      3323S&lt;BR&gt;
      3323W&lt;BR&gt;
      3329H&lt;BR&gt;
      3329P&lt;BR&gt;
      3329W&lt;BR&gt;
      3339H&lt;BR&gt;
      3339P&lt;BR&gt;
      3339W&lt;BR&gt;
      3352E&lt;BR&gt;
      3352H&lt;BR&gt;
      3352K&lt;BR&gt;
      3352P&lt;BR&gt;
      3352T&lt;BR&gt;
      3352V&lt;BR&gt;
      3352W&lt;BR&gt;
      3362H&lt;BR&gt;
      3362M&lt;BR&gt;
      3362P&lt;BR&gt;
      3362R&lt;BR&gt;
      3362S&lt;BR&gt;
      3362U&lt;BR&gt;
      3362W&lt;BR&gt;
      3362X&lt;BR&gt;
      3386B&lt;BR&gt;
      3386C&lt;BR&gt;
      3386F&lt;BR&gt;
      3386H&lt;BR&gt;
      3386K&lt;BR&gt;
      3386M&lt;BR&gt;
      3386P&lt;BR&gt;
      3386S&lt;BR&gt;
      3386W&lt;BR&gt;
      3386X&lt;BR&gt;&lt;/FONT&gt;
    &lt;/TD&gt;
    &lt;TD BGCOLOR="#cccccc" ALIGN=CENTER&gt;&lt;FONT FACE=ARIAL SIZE=3&gt;
      25P&lt;BR&gt;
      25S&lt;BR&gt;
      25RX&lt;BR&gt;
      82P&lt;BR&gt;
      82M&lt;BR&gt;
      82PA&lt;BR&gt;
      -&lt;BR&gt;
      -&lt;BR&gt;
      -&lt;BR&gt;
      91E&lt;BR&gt;
      91X&lt;BR&gt;
      91T&lt;BR&gt;
      91B&lt;BR&gt;
      91A&lt;BR&gt;
      91V&lt;BR&gt;
      91W&lt;BR&gt;
      25W&lt;BR&gt;
      25V&lt;BR&gt;
      25P&lt;BR&gt;
      -&lt;BR&gt;
      25S&lt;BR&gt;
      25U&lt;BR&gt;
      25RX&lt;BR&gt;
      25X&lt;BR&gt;
      72XW&lt;BR&gt;
      72XL&lt;BR&gt;
      72PM&lt;BR&gt;
      72RX&lt;BR&gt;
      -&lt;BR&gt;
      72PX&lt;BR&gt;
      72P&lt;BR&gt;
      72RXW&lt;BR&gt;
      72RXL&lt;BR&gt;
      72X&lt;BR&gt;&lt;/FONT&gt;
    &lt;/TD&gt;
    &lt;TD BGCOLOR="#cccccc" ALIGN=CENTER&gt;&lt;FONT FACE=ARIAL SIZE=3&gt;
      -&lt;BR&gt;
      -&lt;BR&gt;
      -&lt;BR&gt;
      T7YB&lt;BR&gt;
      T7YA&lt;BR&gt;
      -&lt;BR&gt;
      -&lt;BR&gt;
      -&lt;BR&gt;
      -&lt;BR&gt;
      -&lt;BR&gt;
      -&lt;BR&gt;
      -&lt;BR&gt;
      -&lt;BR&gt;
      -&lt;BR&gt;
      -&lt;BR&gt;
      -&lt;BR&gt;
      -&lt;BR&gt;
      TXD&lt;BR&gt;
      TYA&lt;BR&gt;
      TYP&lt;BR&gt;
      -&lt;BR&gt;
      TYD&lt;BR&gt;
      TX&lt;BR&gt;
      -&lt;BR&gt;
      150SX&lt;BR&gt;
      100SX&lt;BR&gt;
      102T&lt;BR&gt;
      101S&lt;BR&gt;
      190T&lt;BR&gt;
      150TX&lt;BR&gt;
      101&lt;BR&gt;
      -&lt;BR&gt;
      -&lt;BR&gt;
      101SX&lt;BR&gt;&lt;/FONT&gt;
    &lt;/TD&gt;
    &lt;TD BGCOLOR="#cccccc" ALIGN=CENTER&gt;&lt;FONT FACE=ARIAL SIZE=3&gt;
      ET6P&lt;BR&gt;
      ET6S&lt;BR&gt;
      ET6X&lt;BR&gt;
      RJ-6W/8014EMW&lt;BR&gt;
      RJ-6P/8014EMP&lt;BR&gt;
      RJ-6X/8014EMX&lt;BR&gt;
      TM7W&lt;BR&gt;
      TM7P&lt;BR&gt;
      TM7X&lt;BR&gt;
      -&lt;BR&gt;
      8017SMS&lt;BR&gt;
      -&lt;BR&gt;
      8017SMB&lt;BR&gt;
      8017SMA&lt;BR&gt;
      -&lt;BR&gt;
      -&lt;BR&gt;
      CT-6W&lt;BR&gt;
      CT-6H&lt;BR&gt;
      CT-6P&lt;BR&gt;
      CT-6R&lt;BR&gt;
      -&lt;BR&gt;
      CT-6V&lt;BR&gt;
      CT-6X&lt;BR&gt;
      -&lt;BR&gt;
      -&lt;BR&gt;
      8038EKV&lt;BR&gt;
      -&lt;BR&gt;
      8038EKX&lt;BR&gt;
      -&lt;BR&gt;
      -&lt;BR&gt;
      8038EKP&lt;BR&gt;
      8038EKZ&lt;BR&gt;
      8038EKW&lt;BR&gt;
      -&lt;BR&gt;&lt;/FONT&gt;
    &lt;/TD&gt;
    &lt;TD BGCOLOR="#cccccc" ALIGN=CENTER&gt;&lt;FONT FACE=ARIAL SIZE=3&gt;
      -&lt;BR&gt;
      -&lt;BR&gt;
      -&lt;BR&gt;
      3321H&lt;BR&gt;
      3321P&lt;BR&gt;
      3321N&lt;BR&gt;
      1102H&lt;BR&gt;
      1102P&lt;BR&gt;
      1102T&lt;BR&gt;
      RVA0911V304A&lt;BR&gt;
      -&lt;BR&gt;
      RVA0911H413A&lt;BR&gt;
      RVG0707V100A&lt;BR&gt;
      RVA0607V(H)306A&lt;BR&gt;
      RVA1214H213A&lt;BR&gt;
      -&lt;BR&gt;
      -&lt;BR&gt;
      -&lt;BR&gt;
      -&lt;BR&gt;
      -&lt;BR&gt;
      -&lt;BR&gt;
      -&lt;BR&gt;
      -&lt;BR&gt;
      -&lt;BR&gt;
      3104B&lt;BR&gt;
      3104C&lt;BR&gt;
      3104F&lt;BR&gt;
      3104H&lt;BR&gt;
      -&lt;BR&gt;
      3104M&lt;BR&gt;
      3104P&lt;BR&gt;
      3104S&lt;BR&gt;
      3104W&lt;BR&gt;
      3104X&lt;BR&gt;&lt;/FONT&gt;
    &lt;/TD&gt;
    &lt;TD BGCOLOR="#cccccc" ALIGN=CENTER&gt;&lt;FONT FACE=ARIAL SIZE=3&gt;
      EVMQ0G&lt;BR&gt;
      EVMQIG&lt;BR&gt;
      EVMQ3G&lt;BR&gt;
      EVMS0G&lt;BR&gt;
      EVMQ0G&lt;BR&gt;
      EVMG0G&lt;BR&gt;
      -&lt;BR&gt;
      -&lt;BR&gt;
      -&lt;BR&gt;
      EVMK4GA00B&lt;BR&gt;
      EVM30GA00B&lt;BR&gt;
      EVMK0GA00B&lt;BR&gt;
      EVM38GA00B&lt;BR&gt;
      EVMB6&lt;BR&gt;
      EVLQ0&lt;BR&gt;
      -&lt;BR&gt;
      EVMMSG&lt;BR&gt;
      EVMMBG&lt;BR&gt;
      EVMMAG&lt;BR&gt;
      -&lt;BR&gt;
      -&lt;BR&gt;
      EVMMCS&lt;BR&gt;
      -&lt;BR&gt;
      -&lt;BR&gt;
      -&lt;BR&gt;
      -&lt;BR&gt;
      -&lt;BR&gt;
      EVMM1&lt;BR&gt;
      -&lt;BR&gt;
      -&lt;BR&gt;
      EVMM0&lt;BR&gt;
      -&lt;BR&gt;
      -&lt;BR&gt;
      EVMM3&lt;BR&gt;&lt;/FONT&gt;
    &lt;/TD&gt;
    &lt;TD BGCOLOR="#cccccc" ALIGN=CENTER&gt;&lt;FONT FACE=ARIAL SIZE=3&gt;
      -&lt;BR&gt;
      -&lt;BR&gt;
      -&lt;BR&gt;
      62-3-1&lt;BR&gt;
      62-1-2&lt;BR&gt;
      -&lt;BR&gt;
      -&lt;BR&gt;
      -&lt;BR&gt;
      -&lt;BR&gt;
      -&lt;BR&gt;
      -&lt;BR&gt;
      -&lt;BR&gt;
      -&lt;BR&gt;
      -&lt;BR&gt;
      -&lt;BR&gt;
      -&lt;BR&gt;
      67R&lt;BR&gt;
      -&lt;BR&gt;
      67P&lt;BR&gt;
      -&lt;BR&gt;
      -&lt;BR&gt;
      -&lt;BR&gt;
      -&lt;BR&gt;
      67X&lt;BR&gt;
      63V&lt;BR&gt;
      63S&lt;BR&gt;
      63M&lt;BR&gt;
      -&lt;BR&gt;
      -&lt;BR&gt;
      63H&lt;BR&gt;
      63P&lt;BR&gt;
      -&lt;BR&gt;
      -&lt;BR&gt;
      63X&lt;BR&gt;&lt;/FONT&gt;
    &lt;/TD&gt;
    &lt;TD BGCOLOR="#cccccc" ALIGN=CENTER&gt;&lt;FONT FACE=ARIAL SIZE=3&gt;
      -&lt;BR&gt;
      -&lt;BR&gt;
      -&lt;BR&gt;
      RJ/RJR50&lt;BR&gt;
      RJ/RJR50&lt;BR&gt;
      RJ/RJR50&lt;BR&gt;
      -&lt;BR&gt;
      -&lt;BR&gt;
      -&lt;BR&gt;
      -&lt;BR&gt;
      -&lt;BR&gt;
      -&lt;BR&gt;
      -&lt;BR&gt;
      -&lt;BR&gt;
      -&lt;BR&gt;
      -&lt;BR&gt;
      -&lt;BR&gt;
      -&lt;BR&gt;
      -&lt;BR&gt;
      -&lt;BR&gt;
      -&lt;BR&gt;
      -&lt;BR&gt;
      -&lt;BR&gt;
      -&lt;BR&gt;
      -&lt;BR&gt;
      -&lt;BR&gt;
      -&lt;BR&gt;
      -&lt;BR&gt;
      -&lt;BR&gt;
      -&lt;BR&gt;
      -&lt;BR&gt;
      -&lt;BR&gt;
      -&lt;BR&gt;
      -&lt;BR&gt;&lt;/FONT&gt;
    &lt;/TD&gt;
  &lt;/TR&gt;
&lt;/TABLE&gt;
&lt;P&gt;&amp;nbsp;&lt;P&gt;
&lt;TABLE BORDER=0 CELLSPACING=1 CELLPADDING=3&gt;
  &lt;TR&gt;
    &lt;TD COLSPAN=7&gt;
      &lt;FONT color="#0000FF" SIZE=4 FACE=ARIAL&gt;&lt;B&gt;SMD TRIM-POT CROSS REFERENCE&lt;/B&gt;&lt;/FONT&gt;
      &lt;P&gt;
      &lt;FONT SIZE=4 FACE=ARIAL&gt;&lt;B&gt;MULTI-TURN&lt;/B&gt;&lt;/FONT&gt;
    &lt;/TD&gt;
  &lt;/TR&gt;
  &lt;TR&gt;
    &lt;TD&gt;
      &lt;FONT SIZE=3 FACE=ARIAL&gt;&lt;B&gt;BOURNS&lt;/B&gt;&lt;/FONT&gt;
    &lt;/TD&gt;
    &lt;TD&gt;
      &lt;FONT SIZE=3 FACE=ARIAL&gt;&lt;B&gt;BI&amp;nbsp;TECH&lt;/B&gt;&lt;/FONT&gt;
    &lt;/TD&gt;
    &lt;TD&gt;
      &lt;FONT SIZE=3 FACE=ARIAL&gt;&lt;B&gt;DALE-VISHAY&lt;/B&gt;&lt;/FONT&gt;
    &lt;/TD&gt;
    &lt;TD&gt;
      &lt;FONT SIZE=3 FACE=ARIAL&gt;&lt;B&gt;PHILIPS/MEPCO&lt;/B&gt;&lt;/FONT&gt;
    &lt;/TD&gt;
    &lt;TD&gt;
      &lt;FONT SIZE=3 FACE=ARIAL&gt;&lt;B&gt;PANASONIC&lt;/B&gt;&lt;/FONT&gt;
    &lt;/TD&gt;
    &lt;TD&gt;
      &lt;FONT SIZE=3 FACE=ARIAL&gt;&lt;B&gt;TOCOS&lt;/B&gt;&lt;/FONT&gt;
    &lt;/TD&gt;
    &lt;TD&gt;
      &lt;FONT SIZE=3 FACE=ARIAL&gt;&lt;B&gt;AUX/KYOCERA&lt;/B&gt;&lt;/FONT&gt;
    &lt;/TD&gt;
  &lt;/TR&gt;
  &lt;TR&gt;
    &lt;TD BGCOLOR="#cccccc" ALIGN=CENTER&gt;&lt;FONT FACE=ARIAL SIZE=3&gt;
      3224G&lt;BR&gt;
      3224J&lt;BR&gt;
      3224W&lt;BR&gt;
      3269P&lt;BR&gt;
      3269W&lt;BR&gt;
      3269X&lt;BR&gt;&lt;/FONT&gt;
    &lt;/TD&gt;
    &lt;TD BGCOLOR="#cccccc" ALIGN=CENTER&gt;&lt;FONT FACE=ARIAL SIZE=3&gt;
      44G&lt;BR&gt;
      44J&lt;BR&gt;
      44W&lt;BR&gt;
      84P&lt;BR&gt;
      84W&lt;BR&gt;
      84X&lt;BR&gt;&lt;/FONT&gt;
    &lt;/TD&gt;
    &lt;TD BGCOLOR="#cccccc" ALIGN=CENTER&gt;&lt;FONT FACE=ARIAL SIZE=3&gt;
      -&lt;BR&gt;
      -&lt;BR&gt;
      -&lt;BR&gt;
      ST63Z&lt;BR&gt;
      ST63Y&lt;BR&gt;
      -&lt;BR&gt;&lt;/FONT&gt;
    &lt;/TD&gt;
    &lt;TD BGCOLOR="#cccccc" ALIGN=CENTER&gt;&lt;FONT FACE=ARIAL SIZE=3&gt;
      -&lt;BR&gt;
      -&lt;BR&gt;
      -&lt;BR&gt;
      ST5P&lt;BR&gt;
      ST5W&lt;BR&gt;
      ST5X&lt;BR&gt;&lt;/FONT&gt;
    &lt;/TD&gt;
    &lt;TD BGCOLOR="#cccccc" ALIGN=CENTER&gt;&lt;FONT FACE=ARIAL SIZE=3&gt;
      -&lt;BR&gt;
      -&lt;BR&gt;
      -&lt;BR&gt;
      -&lt;BR&gt;
      -&lt;BR&gt;
      -&lt;BR&gt;&lt;/FONT&gt;
    &lt;/TD&gt;
    &lt;TD BGCOLOR="#cccccc" ALIGN=CENTER&gt;&lt;FONT FACE=ARIAL SIZE=3&gt;
      -&lt;BR&gt;
      -&lt;BR&gt;
      -&lt;BR&gt;
      -&lt;BR&gt;
      -&lt;BR&gt;
      -&lt;BR&gt;&lt;/FONT&gt;
    &lt;/TD&gt;
    &lt;TD BGCOLOR="#cccccc" ALIGN=CENTER&gt;&lt;FONT FACE=ARIAL SIZE=3&gt;
      -&lt;BR&gt;
      -&lt;BR&gt;
      -&lt;BR&gt;
      -&lt;BR&gt;
      -&lt;BR&gt;
      -&lt;BR&gt;&lt;/FONT&gt;
    &lt;/TD&gt;
  &lt;/TR&gt;
  &lt;TR&gt;
    &lt;TD COLSPAN=7&gt;&amp;nbsp;
    &lt;/TD&gt;
  &lt;/TR&gt;
  &lt;TR&gt;
    &lt;TD COLSPAN=7&gt;
      &lt;FONT SIZE=4 FACE=ARIAL&gt;&lt;B&gt;SINGLE TURN&lt;/B&gt;&lt;/FONT&gt;
    &lt;/TD&gt;
  &lt;/TR&gt;
  &lt;TR&gt;
    &lt;TD&gt;
      &lt;FONT SIZE=3 FACE=ARIAL&gt;&lt;B&gt;BOURNS&lt;/B&gt;&lt;/FONT&gt;
    &lt;/TD&gt;
    &lt;TD&gt;
      &lt;FONT SIZE=3 FACE=ARIAL&gt;&lt;B&gt;BI&amp;nbsp;TECH&lt;/B&gt;&lt;/FONT&gt;
    &lt;/TD&gt;
    &lt;TD&gt;
      &lt;FONT SIZE=3 FACE=ARIAL&gt;&lt;B&gt;DALE-VISHAY&lt;/B&gt;&lt;/FONT&gt;
    &lt;/TD&gt;
    &lt;TD&gt;
      &lt;FONT SIZE=3 FACE=ARIAL&gt;&lt;B&gt;PHILIPS/MEPCO&lt;/B&gt;&lt;/FONT&gt;
    &lt;/TD&gt;
    &lt;TD&gt;
      &lt;FONT SIZE=3 FACE=ARIAL&gt;&lt;B&gt;PANASONIC&lt;/B&gt;&lt;/FONT&gt;
    &lt;/TD&gt;
    &lt;TD&gt;
      &lt;FONT SIZE=3 FACE=ARIAL&gt;&lt;B&gt;TOCOS&lt;/B&gt;&lt;/FONT&gt;
    &lt;/TD&gt;
    &lt;TD&gt;
      &lt;FONT SIZE=3 FACE=ARIAL&gt;&lt;B&gt;AUX/KYOCERA&lt;/B&gt;&lt;/FONT&gt;
    &lt;/TD&gt;
  &lt;/TR&gt;
  &lt;TR&gt;
    &lt;TD BGCOLOR="#cccccc" ALIGN=CENTER&gt;&lt;FONT FACE=ARIAL SIZE=3&gt;
      3314G&lt;BR&gt;
      3314J&lt;BR&gt;
      3364A/B&lt;BR&gt;
      3364C/D&lt;BR&gt;
      3364W/X&lt;BR&gt;
      3313G&lt;BR&gt;
      3313J&lt;BR&gt;&lt;/FONT&gt;
    &lt;/TD&gt;
    &lt;TD BGCOLOR="#cccccc" ALIGN=CENTER&gt;&lt;FONT FACE=ARIAL SIZE=3&gt;
      23B&lt;BR&gt;
      23A&lt;BR&gt;
      21X&lt;BR&gt;
      21W&lt;BR&gt;
      -&lt;BR&gt;
      22B&lt;BR&gt;
      22A&lt;BR&gt;&lt;/FONT&gt;
    &lt;/TD&gt;
    &lt;TD BGCOLOR="#cccccc" ALIGN=CENTER&gt;&lt;FONT FACE=ARIAL SIZE=3&gt;
      ST5YL/ST53YL&lt;BR&gt;
      ST5YJ/5T53YJ&lt;BR&gt;
      ST-23A&lt;BR&gt;
      ST-22B&lt;BR&gt;
      ST-22&lt;BR&gt;
      -&lt;BR&gt;
      -&lt;BR&gt;&lt;/FONT&gt;
    &lt;/TD&gt;
    &lt;TD BGCOLOR="#cccccc" ALIGN=CENTER&gt;&lt;FONT FACE=ARIAL SIZE=3&gt;
      ST-4B&lt;BR&gt;
      ST-4A&lt;BR&gt;
      -&lt;BR&gt;
      -&lt;BR&gt;
      -&lt;BR&gt;
      ST-3B&lt;BR&gt;
      ST-3A&lt;BR&gt;&lt;/FONT&gt;
    &lt;/TD&gt;
    &lt;TD BGCOLOR="#cccccc" ALIGN=CENTER&gt;&lt;FONT FACE=ARIAL SIZE=3&gt;
      -&lt;BR&gt;
      EVM-6YS&lt;BR&gt;
      EVM-1E&lt;BR&gt;
      EVM-1G&lt;BR&gt;
      EVM-1D&lt;BR&gt;
      -&lt;BR&gt;
      -&lt;BR&gt;&lt;/FONT&gt;
    &lt;/TD&gt;
    &lt;TD BGCOLOR="#cccccc" ALIGN=CENTER&gt;&lt;FONT FACE=ARIAL SIZE=3&gt;
      G4B&lt;BR&gt;
      G4A&lt;BR&gt;
      TR04-3S1&lt;BR&gt;
      TRG04-2S1&lt;BR&gt;
      -&lt;BR&gt;
      -&lt;BR&gt;
      -&lt;BR&gt;&lt;/FONT&gt;
    &lt;/TD&gt;
    &lt;TD BGCOLOR="#cccccc" ALIGN=CENTER&gt;&lt;FONT FACE=ARIAL SIZE=3&gt;
      -&lt;BR&gt;
      -&lt;BR&gt;
      DVR-43A&lt;BR&gt;
      CVR-42C&lt;BR&gt;
      CVR-42A/C&lt;BR&gt;
      -&lt;BR&gt;
      -&lt;BR&gt;&lt;/FONT&gt;
    &lt;/TD&gt;
  &lt;/TR&gt;
&lt;/TABLE&gt;
&lt;P&gt;
&lt;FONT SIZE=4 FACE=ARIAL&gt;&lt;B&gt;ALT =&amp;nbsp;ALTERNATE&lt;/B&gt;&lt;/FONT&gt;
&lt;P&gt;

&amp;nbsp;
&lt;P&gt;
&lt;/td&gt;
&lt;/tr&gt;
&lt;/table&gt;</description>
<packages>
<package name="R0402" urn="urn:adsk.eagle:footprint:23043/3" library_version="10">
<description>&lt;b&gt;Chip RESISTOR 0402 EIA (1005 Metric)&lt;/b&gt;</description>
<wire x1="-0.245" y1="0.224" x2="0.245" y2="0.224" width="0.1524" layer="51"/>
<wire x1="0.245" y1="-0.224" x2="-0.245" y2="-0.224" width="0.1524" layer="51"/>
<wire x1="-1" y1="0.483" x2="1" y2="0.483" width="0.0508" layer="39"/>
<wire x1="1" y1="0.483" x2="1" y2="-0.483" width="0.0508" layer="39"/>
<wire x1="1" y1="-0.483" x2="-1" y2="-0.483" width="0.0508" layer="39"/>
<wire x1="-1" y1="-0.483" x2="-1" y2="0.483" width="0.0508" layer="39"/>
<smd name="1" x="-0.5" y="0" dx="0.6" dy="0.7" layer="1"/>
<smd name="2" x="0.5" y="0" dx="0.6" dy="0.7" layer="1"/>
<text x="-0.635" y="0.635" size="1.27" layer="25">&gt;NAME</text>
<text x="-0.635" y="-1.905" size="1.27" layer="27">&gt;VALUE</text>
<rectangle x1="-0.554" y1="-0.3048" x2="-0.254" y2="0.2951" layer="51"/>
<rectangle x1="0.2588" y1="-0.3048" x2="0.5588" y2="0.2951" layer="51"/>
<rectangle x1="-0.1999" y1="-0.35" x2="0.1999" y2="0.35" layer="35"/>
</package>
<package name="R0603" urn="urn:adsk.eagle:footprint:23044/1" library_version="10">
<description>&lt;b&gt;RESISTOR&lt;/b&gt;</description>
<wire x1="-0.432" y1="-0.356" x2="0.432" y2="-0.356" width="0.1524" layer="51"/>
<wire x1="0.432" y1="0.356" x2="-0.432" y2="0.356" width="0.1524" layer="51"/>
<wire x1="-1.473" y1="0.983" x2="1.473" y2="0.983" width="0.0508" layer="39"/>
<wire x1="1.473" y1="0.983" x2="1.473" y2="-0.983" width="0.0508" layer="39"/>
<wire x1="1.473" y1="-0.983" x2="-1.473" y2="-0.983" width="0.0508" layer="39"/>
<wire x1="-1.473" y1="-0.983" x2="-1.473" y2="0.983" width="0.0508" layer="39"/>
<smd name="1" x="-0.85" y="0" dx="1" dy="1.1" layer="1"/>
<smd name="2" x="0.85" y="0" dx="1" dy="1.1" layer="1"/>
<text x="-0.635" y="0.635" size="1.27" layer="25">&gt;NAME</text>
<text x="-0.635" y="-1.905" size="1.27" layer="27">&gt;VALUE</text>
<rectangle x1="0.4318" y1="-0.4318" x2="0.8382" y2="0.4318" layer="51"/>
<rectangle x1="-0.8382" y1="-0.4318" x2="-0.4318" y2="0.4318" layer="51"/>
<rectangle x1="-0.1999" y1="-0.4001" x2="0.1999" y2="0.4001" layer="35"/>
</package>
<package name="R0805" urn="urn:adsk.eagle:footprint:23045/1" library_version="10">
<description>&lt;b&gt;RESISTOR&lt;/b&gt;&lt;p&gt;</description>
<wire x1="-0.41" y1="0.635" x2="0.41" y2="0.635" width="0.1524" layer="51"/>
<wire x1="-0.41" y1="-0.635" x2="0.41" y2="-0.635" width="0.1524" layer="51"/>
<wire x1="-1.973" y1="0.983" x2="1.973" y2="0.983" width="0.0508" layer="39"/>
<wire x1="1.973" y1="0.983" x2="1.973" y2="-0.983" width="0.0508" layer="39"/>
<wire x1="1.973" y1="-0.983" x2="-1.973" y2="-0.983" width="0.0508" layer="39"/>
<wire x1="-1.973" y1="-0.983" x2="-1.973" y2="0.983" width="0.0508" layer="39"/>
<smd name="1" x="-0.95" y="0" dx="1.3" dy="1.5" layer="1"/>
<smd name="2" x="0.95" y="0" dx="1.3" dy="1.5" layer="1"/>
<text x="-0.635" y="1.27" size="1.27" layer="25">&gt;NAME</text>
<text x="-0.635" y="-2.54" size="1.27" layer="27">&gt;VALUE</text>
<rectangle x1="0.4064" y1="-0.6985" x2="1.0564" y2="0.7015" layer="51"/>
<rectangle x1="-1.0668" y1="-0.6985" x2="-0.4168" y2="0.7015" layer="51"/>
<rectangle x1="-0.1999" y1="-0.5001" x2="0.1999" y2="0.5001" layer="35"/>
</package>
<package name="R0805W" urn="urn:adsk.eagle:footprint:23046/1" library_version="10">
<description>&lt;b&gt;RESISTOR&lt;/b&gt; wave soldering&lt;p&gt;</description>
<wire x1="-0.41" y1="0.635" x2="0.41" y2="0.635" width="0.1524" layer="51"/>
<wire x1="-0.41" y1="-0.635" x2="0.41" y2="-0.635" width="0.1524" layer="51"/>
<wire x1="-1.973" y1="0.983" x2="1.973" y2="0.983" width="0.0508" layer="39"/>
<wire x1="1.973" y1="0.983" x2="1.973" y2="-0.983" width="0.0508" layer="39"/>
<wire x1="1.973" y1="-0.983" x2="-1.973" y2="-0.983" width="0.0508" layer="39"/>
<wire x1="-1.973" y1="-0.983" x2="-1.973" y2="0.983" width="0.0508" layer="39"/>
<smd name="1" x="-1.0525" y="0" dx="1.5" dy="1" layer="1"/>
<smd name="2" x="1.0525" y="0" dx="1.5" dy="1" layer="1"/>
<text x="-0.635" y="1.27" size="1.27" layer="25">&gt;NAME</text>
<text x="-0.635" y="-2.54" size="1.27" layer="27">&gt;VALUE</text>
<rectangle x1="0.4064" y1="-0.6985" x2="1.0564" y2="0.7015" layer="51"/>
<rectangle x1="-1.0668" y1="-0.6985" x2="-0.4168" y2="0.7015" layer="51"/>
<rectangle x1="-0.1999" y1="-0.5001" x2="0.1999" y2="0.5001" layer="35"/>
</package>
<package name="R1206" urn="urn:adsk.eagle:footprint:23047/1" library_version="10">
<description>&lt;b&gt;RESISTOR&lt;/b&gt;</description>
<wire x1="0.9525" y1="-0.8128" x2="-0.9652" y2="-0.8128" width="0.1524" layer="51"/>
<wire x1="0.9525" y1="0.8128" x2="-0.9652" y2="0.8128" width="0.1524" layer="51"/>
<wire x1="-2.473" y1="0.983" x2="2.473" y2="0.983" width="0.0508" layer="39"/>
<wire x1="2.473" y1="0.983" x2="2.473" y2="-0.983" width="0.0508" layer="39"/>
<wire x1="2.473" y1="-0.983" x2="-2.473" y2="-0.983" width="0.0508" layer="39"/>
<wire x1="-2.473" y1="-0.983" x2="-2.473" y2="0.983" width="0.0508" layer="39"/>
<smd name="2" x="1.422" y="0" dx="1.6" dy="1.803" layer="1"/>
<smd name="1" x="-1.422" y="0" dx="1.6" dy="1.803" layer="1"/>
<text x="-1.27" y="1.27" size="1.27" layer="25">&gt;NAME</text>
<text x="-1.27" y="-2.54" size="1.27" layer="27">&gt;VALUE</text>
<rectangle x1="-1.6891" y1="-0.8763" x2="-0.9525" y2="0.8763" layer="51"/>
<rectangle x1="0.9525" y1="-0.8763" x2="1.6891" y2="0.8763" layer="51"/>
<rectangle x1="-0.3" y1="-0.7" x2="0.3" y2="0.7" layer="35"/>
</package>
<package name="R1206W" urn="urn:adsk.eagle:footprint:23048/1" library_version="10">
<description>&lt;b&gt;RESISTOR&lt;/b&gt;&lt;p&gt;
wave soldering</description>
<wire x1="-0.913" y1="0.8" x2="0.888" y2="0.8" width="0.1524" layer="51"/>
<wire x1="-0.913" y1="-0.8" x2="0.888" y2="-0.8" width="0.1524" layer="51"/>
<wire x1="-2.473" y1="0.983" x2="2.473" y2="0.983" width="0.0508" layer="39"/>
<wire x1="2.473" y1="0.983" x2="2.473" y2="-0.983" width="0.0508" layer="39"/>
<wire x1="2.473" y1="-0.983" x2="-2.473" y2="-0.983" width="0.0508" layer="39"/>
<wire x1="-2.473" y1="-0.983" x2="-2.473" y2="0.983" width="0.0508" layer="39"/>
<smd name="1" x="-1.499" y="0" dx="1.8" dy="1.2" layer="1"/>
<smd name="2" x="1.499" y="0" dx="1.8" dy="1.2" layer="1"/>
<text x="-1.905" y="1.27" size="1.27" layer="25">&gt;NAME</text>
<text x="-1.905" y="-2.54" size="1.27" layer="27">&gt;VALUE</text>
<rectangle x1="-1.651" y1="-0.8763" x2="-0.9009" y2="0.8738" layer="51"/>
<rectangle x1="0.889" y1="-0.8763" x2="1.6391" y2="0.8738" layer="51"/>
<rectangle x1="-0.3" y1="-0.7" x2="0.3" y2="0.7" layer="35"/>
</package>
<package name="R1210" urn="urn:adsk.eagle:footprint:23049/1" library_version="10">
<description>&lt;b&gt;RESISTOR&lt;/b&gt;</description>
<wire x1="-0.913" y1="1.219" x2="0.939" y2="1.219" width="0.1524" layer="51"/>
<wire x1="-0.913" y1="-1.219" x2="0.939" y2="-1.219" width="0.1524" layer="51"/>
<wire x1="-2.473" y1="1.483" x2="2.473" y2="1.483" width="0.0508" layer="39"/>
<wire x1="2.473" y1="1.483" x2="2.473" y2="-1.483" width="0.0508" layer="39"/>
<wire x1="2.473" y1="-1.483" x2="-2.473" y2="-1.483" width="0.0508" layer="39"/>
<wire x1="-2.473" y1="-1.483" x2="-2.473" y2="1.483" width="0.0508" layer="39"/>
<smd name="1" x="-1.4" y="0" dx="1.6" dy="2.7" layer="1"/>
<smd name="2" x="1.4" y="0" dx="1.6" dy="2.7" layer="1"/>
<text x="-2.54" y="1.905" size="1.27" layer="25">&gt;NAME</text>
<text x="-2.54" y="-3.175" size="1.27" layer="27">&gt;VALUE</text>
<rectangle x1="-1.651" y1="-1.3081" x2="-0.9009" y2="1.2918" layer="51"/>
<rectangle x1="0.9144" y1="-1.3081" x2="1.6645" y2="1.2918" layer="51"/>
<rectangle x1="-0.3" y1="-0.8999" x2="0.3" y2="0.8999" layer="35"/>
</package>
<package name="R1210W" urn="urn:adsk.eagle:footprint:23050/1" library_version="10">
<description>&lt;b&gt;RESISTOR&lt;/b&gt;&lt;p&gt;
wave soldering</description>
<wire x1="-0.913" y1="1.219" x2="0.939" y2="1.219" width="0.1524" layer="51"/>
<wire x1="-0.913" y1="-1.219" x2="0.939" y2="-1.219" width="0.1524" layer="51"/>
<wire x1="-2.473" y1="1.483" x2="2.473" y2="1.483" width="0.0508" layer="39"/>
<wire x1="2.473" y1="1.483" x2="2.473" y2="-1.483" width="0.0508" layer="39"/>
<wire x1="2.473" y1="-1.483" x2="-2.473" y2="-1.483" width="0.0508" layer="39"/>
<wire x1="-2.473" y1="-1.483" x2="-2.473" y2="1.483" width="0.0508" layer="39"/>
<smd name="1" x="-1.499" y="0" dx="1.8" dy="1.8" layer="1"/>
<smd name="2" x="1.499" y="0" dx="1.8" dy="1.8" layer="1"/>
<text x="-2.54" y="1.905" size="1.27" layer="25">&gt;NAME</text>
<text x="-2.54" y="-3.175" size="1.27" layer="27">&gt;VALUE</text>
<rectangle x1="-1.651" y1="-1.3081" x2="-0.9009" y2="1.2918" layer="51"/>
<rectangle x1="0.9144" y1="-1.3081" x2="1.6645" y2="1.2918" layer="51"/>
<rectangle x1="-0.3" y1="-0.8001" x2="0.3" y2="0.8001" layer="35"/>
</package>
<package name="R2010" urn="urn:adsk.eagle:footprint:23051/1" library_version="10">
<description>&lt;b&gt;RESISTOR&lt;/b&gt;</description>
<wire x1="-1.662" y1="1.245" x2="1.662" y2="1.245" width="0.1524" layer="51"/>
<wire x1="-1.637" y1="-1.245" x2="1.687" y2="-1.245" width="0.1524" layer="51"/>
<wire x1="-3.473" y1="1.483" x2="3.473" y2="1.483" width="0.0508" layer="39"/>
<wire x1="3.473" y1="1.483" x2="3.473" y2="-1.483" width="0.0508" layer="39"/>
<wire x1="3.473" y1="-1.483" x2="-3.473" y2="-1.483" width="0.0508" layer="39"/>
<wire x1="-3.473" y1="-1.483" x2="-3.473" y2="1.483" width="0.0508" layer="39"/>
<smd name="1" x="-2.2" y="0" dx="1.8" dy="2.7" layer="1"/>
<smd name="2" x="2.2" y="0" dx="1.8" dy="2.7" layer="1"/>
<text x="-3.175" y="1.905" size="1.27" layer="25">&gt;NAME</text>
<text x="-3.175" y="-3.175" size="1.27" layer="27">&gt;VALUE</text>
<rectangle x1="-2.4892" y1="-1.3208" x2="-1.6393" y2="1.3292" layer="51"/>
<rectangle x1="1.651" y1="-1.3208" x2="2.5009" y2="1.3292" layer="51"/>
</package>
<package name="R2010W" urn="urn:adsk.eagle:footprint:23052/1" library_version="10">
<description>&lt;b&gt;RESISTOR&lt;/b&gt;&lt;p&gt;
wave soldering</description>
<wire x1="-1.662" y1="1.245" x2="1.662" y2="1.245" width="0.1524" layer="51"/>
<wire x1="-1.637" y1="-1.245" x2="1.687" y2="-1.245" width="0.1524" layer="51"/>
<wire x1="-3.473" y1="1.483" x2="3.473" y2="1.483" width="0.0508" layer="39"/>
<wire x1="3.473" y1="1.483" x2="3.473" y2="-1.483" width="0.0508" layer="39"/>
<wire x1="3.473" y1="-1.483" x2="-3.473" y2="-1.483" width="0.0508" layer="39"/>
<wire x1="-3.473" y1="-1.483" x2="-3.473" y2="1.483" width="0.0508" layer="39"/>
<smd name="1" x="-2.311" y="0" dx="2" dy="1.8" layer="1"/>
<smd name="2" x="2.311" y="0" dx="2" dy="1.8" layer="1"/>
<text x="-2.54" y="1.905" size="1.27" layer="25">&gt;NAME</text>
<text x="-2.54" y="-3.175" size="1.27" layer="27">&gt;VALUE</text>
<rectangle x1="-2.4892" y1="-1.3208" x2="-1.6393" y2="1.3292" layer="51"/>
<rectangle x1="1.651" y1="-1.3208" x2="2.5009" y2="1.3292" layer="51"/>
</package>
<package name="R2012" urn="urn:adsk.eagle:footprint:23053/1" library_version="10">
<description>&lt;b&gt;RESISTOR&lt;/b&gt;</description>
<wire x1="-0.41" y1="0.635" x2="0.41" y2="0.635" width="0.1524" layer="51"/>
<wire x1="-0.41" y1="-0.635" x2="0.41" y2="-0.635" width="0.1524" layer="51"/>
<wire x1="-1.973" y1="0.983" x2="1.973" y2="0.983" width="0.0508" layer="39"/>
<wire x1="1.973" y1="0.983" x2="1.973" y2="-0.983" width="0.0508" layer="39"/>
<wire x1="1.973" y1="-0.983" x2="-1.973" y2="-0.983" width="0.0508" layer="39"/>
<wire x1="-1.973" y1="-0.983" x2="-1.973" y2="0.983" width="0.0508" layer="39"/>
<smd name="1" x="-0.85" y="0" dx="1.3" dy="1.5" layer="1"/>
<smd name="2" x="0.85" y="0" dx="1.3" dy="1.5" layer="1"/>
<text x="-0.635" y="1.27" size="1.27" layer="25">&gt;NAME</text>
<text x="-0.635" y="-2.54" size="1.27" layer="27">&gt;VALUE</text>
<rectangle x1="0.4064" y1="-0.6985" x2="1.0564" y2="0.7015" layer="51"/>
<rectangle x1="-1.0668" y1="-0.6985" x2="-0.4168" y2="0.7015" layer="51"/>
<rectangle x1="-0.1001" y1="-0.5999" x2="0.1001" y2="0.5999" layer="35"/>
</package>
<package name="R2012W" urn="urn:adsk.eagle:footprint:23054/1" library_version="10">
<description>&lt;b&gt;RESISTOR&lt;/b&gt;&lt;p&gt;
wave soldering</description>
<wire x1="-0.41" y1="0.635" x2="0.41" y2="0.635" width="0.1524" layer="51"/>
<wire x1="-0.41" y1="-0.635" x2="0.41" y2="-0.635" width="0.1524" layer="51"/>
<wire x1="-1.973" y1="0.983" x2="1.973" y2="0.983" width="0.0508" layer="39"/>
<wire x1="1.973" y1="0.983" x2="1.973" y2="-0.983" width="0.0508" layer="39"/>
<wire x1="1.973" y1="-0.983" x2="-1.973" y2="-0.983" width="0.0508" layer="39"/>
<wire x1="-1.973" y1="-0.983" x2="-1.973" y2="0.983" width="0.0508" layer="39"/>
<smd name="1" x="-0.94" y="0" dx="1.5" dy="1" layer="1"/>
<smd name="2" x="0.94" y="0" dx="1.5" dy="1" layer="1"/>
<text x="-0.635" y="1.27" size="1.27" layer="25">&gt;NAME</text>
<text x="-0.635" y="-2.54" size="1.27" layer="27">&gt;VALUE</text>
<rectangle x1="0.4064" y1="-0.6985" x2="1.0564" y2="0.7015" layer="51"/>
<rectangle x1="-1.0668" y1="-0.6985" x2="-0.4168" y2="0.7015" layer="51"/>
<rectangle x1="-0.1001" y1="-0.5999" x2="0.1001" y2="0.5999" layer="35"/>
</package>
<package name="R2512" urn="urn:adsk.eagle:footprint:23055/1" library_version="10">
<description>&lt;b&gt;RESISTOR&lt;/b&gt;</description>
<wire x1="-2.362" y1="1.473" x2="2.387" y2="1.473" width="0.1524" layer="51"/>
<wire x1="-2.362" y1="-1.473" x2="2.387" y2="-1.473" width="0.1524" layer="51"/>
<wire x1="-3.973" y1="1.983" x2="3.973" y2="1.983" width="0.0508" layer="39"/>
<wire x1="3.973" y1="1.983" x2="3.973" y2="-1.983" width="0.0508" layer="39"/>
<wire x1="3.973" y1="-1.983" x2="-3.973" y2="-1.983" width="0.0508" layer="39"/>
<wire x1="-3.973" y1="-1.983" x2="-3.973" y2="1.983" width="0.0508" layer="39"/>
<smd name="1" x="-2.8" y="0" dx="1.8" dy="3.2" layer="1"/>
<smd name="2" x="2.8" y="0" dx="1.8" dy="3.2" layer="1"/>
<text x="-2.54" y="1.905" size="1.27" layer="25">&gt;NAME</text>
<text x="-2.54" y="-3.175" size="1.27" layer="27">&gt;VALUE</text>
<rectangle x1="-3.2004" y1="-1.5494" x2="-2.3505" y2="1.5507" layer="51"/>
<rectangle x1="2.3622" y1="-1.5494" x2="3.2121" y2="1.5507" layer="51"/>
<rectangle x1="-0.5001" y1="-1" x2="0.5001" y2="1" layer="35"/>
</package>
<package name="R2512W" urn="urn:adsk.eagle:footprint:23056/1" library_version="10">
<description>&lt;b&gt;RESISTOR&lt;/b&gt;&lt;p&gt;
wave soldering</description>
<wire x1="-2.362" y1="1.473" x2="2.387" y2="1.473" width="0.1524" layer="51"/>
<wire x1="-2.362" y1="-1.473" x2="2.387" y2="-1.473" width="0.1524" layer="51"/>
<wire x1="-3.973" y1="1.983" x2="3.973" y2="1.983" width="0.0508" layer="39"/>
<wire x1="3.973" y1="1.983" x2="3.973" y2="-1.983" width="0.0508" layer="39"/>
<wire x1="3.973" y1="-1.983" x2="-3.973" y2="-1.983" width="0.0508" layer="39"/>
<wire x1="-3.973" y1="-1.983" x2="-3.973" y2="1.983" width="0.0508" layer="39"/>
<smd name="1" x="-2.896" y="0" dx="2" dy="2.1" layer="1"/>
<smd name="2" x="2.896" y="0" dx="2" dy="2.1" layer="1"/>
<text x="-1.905" y="1.905" size="1.27" layer="25">&gt;NAME</text>
<text x="-1.905" y="-3.175" size="1.27" layer="27">&gt;VALUE</text>
<rectangle x1="-3.2004" y1="-1.5494" x2="-2.3505" y2="1.5507" layer="51"/>
<rectangle x1="2.3622" y1="-1.5494" x2="3.2121" y2="1.5507" layer="51"/>
<rectangle x1="-0.5001" y1="-1" x2="0.5001" y2="1" layer="35"/>
</package>
<package name="R3216" urn="urn:adsk.eagle:footprint:23057/1" library_version="10">
<description>&lt;b&gt;RESISTOR&lt;/b&gt;</description>
<wire x1="-0.913" y1="0.8" x2="0.888" y2="0.8" width="0.1524" layer="51"/>
<wire x1="-0.913" y1="-0.8" x2="0.888" y2="-0.8" width="0.1524" layer="51"/>
<wire x1="-2.473" y1="0.983" x2="2.473" y2="0.983" width="0.0508" layer="39"/>
<wire x1="2.473" y1="0.983" x2="2.473" y2="-0.983" width="0.0508" layer="39"/>
<wire x1="2.473" y1="-0.983" x2="-2.473" y2="-0.983" width="0.0508" layer="39"/>
<wire x1="-2.473" y1="-0.983" x2="-2.473" y2="0.983" width="0.0508" layer="39"/>
<smd name="1" x="-1.4" y="0" dx="1.6" dy="1.8" layer="1"/>
<smd name="2" x="1.4" y="0" dx="1.6" dy="1.8" layer="1"/>
<text x="-1.905" y="1.27" size="1.27" layer="25">&gt;NAME</text>
<text x="-1.905" y="-2.54" size="1.27" layer="27">&gt;VALUE</text>
<rectangle x1="-1.651" y1="-0.8763" x2="-0.9009" y2="0.8738" layer="51"/>
<rectangle x1="0.889" y1="-0.8763" x2="1.6391" y2="0.8738" layer="51"/>
<rectangle x1="-0.3" y1="-0.7" x2="0.3" y2="0.7" layer="35"/>
</package>
<package name="R3216W" urn="urn:adsk.eagle:footprint:23058/1" library_version="10">
<description>&lt;b&gt;RESISTOR&lt;/b&gt;&lt;p&gt;
wave soldering</description>
<wire x1="-0.913" y1="0.8" x2="0.888" y2="0.8" width="0.1524" layer="51"/>
<wire x1="-0.913" y1="-0.8" x2="0.888" y2="-0.8" width="0.1524" layer="51"/>
<wire x1="-2.473" y1="0.983" x2="2.473" y2="0.983" width="0.0508" layer="39"/>
<wire x1="2.473" y1="0.983" x2="2.473" y2="-0.983" width="0.0508" layer="39"/>
<wire x1="2.473" y1="-0.983" x2="-2.473" y2="-0.983" width="0.0508" layer="39"/>
<wire x1="-2.473" y1="-0.983" x2="-2.473" y2="0.983" width="0.0508" layer="39"/>
<smd name="1" x="-1.499" y="0" dx="1.8" dy="1.2" layer="1"/>
<smd name="2" x="1.499" y="0" dx="1.8" dy="1.2" layer="1"/>
<text x="-1.905" y="1.27" size="1.27" layer="25">&gt;NAME</text>
<text x="-1.905" y="-2.54" size="1.27" layer="27">&gt;VALUE</text>
<rectangle x1="-1.651" y1="-0.8763" x2="-0.9009" y2="0.8738" layer="51"/>
<rectangle x1="0.889" y1="-0.8763" x2="1.6391" y2="0.8738" layer="51"/>
<rectangle x1="-0.3" y1="-0.7" x2="0.3" y2="0.7" layer="35"/>
</package>
<package name="R3225" urn="urn:adsk.eagle:footprint:23059/1" library_version="10">
<description>&lt;b&gt;RESISTOR&lt;/b&gt;</description>
<wire x1="-0.913" y1="1.219" x2="0.939" y2="1.219" width="0.1524" layer="51"/>
<wire x1="-0.913" y1="-1.219" x2="0.939" y2="-1.219" width="0.1524" layer="51"/>
<wire x1="-2.473" y1="1.483" x2="2.473" y2="1.483" width="0.0508" layer="39"/>
<wire x1="2.473" y1="1.483" x2="2.473" y2="-1.483" width="0.0508" layer="39"/>
<wire x1="2.473" y1="-1.483" x2="-2.473" y2="-1.483" width="0.0508" layer="39"/>
<wire x1="-2.473" y1="-1.483" x2="-2.473" y2="1.483" width="0.0508" layer="39"/>
<smd name="1" x="-1.4" y="0" dx="1.6" dy="2.7" layer="1"/>
<smd name="2" x="1.4" y="0" dx="1.6" dy="2.7" layer="1"/>
<text x="-2.54" y="1.905" size="1.27" layer="25">&gt;NAME</text>
<text x="-2.54" y="-3.175" size="1.27" layer="27">&gt;VALUE</text>
<rectangle x1="-1.651" y1="-1.3081" x2="-0.9009" y2="1.2918" layer="51"/>
<rectangle x1="0.9144" y1="-1.3081" x2="1.6645" y2="1.2918" layer="51"/>
<rectangle x1="-0.3" y1="-1" x2="0.3" y2="1" layer="35"/>
</package>
<package name="R3225W" urn="urn:adsk.eagle:footprint:23060/1" library_version="10">
<description>&lt;b&gt;RESISTOR&lt;/b&gt;&lt;p&gt;
wave soldering</description>
<wire x1="-0.913" y1="1.219" x2="0.939" y2="1.219" width="0.1524" layer="51"/>
<wire x1="-0.913" y1="-1.219" x2="0.939" y2="-1.219" width="0.1524" layer="51"/>
<wire x1="-2.473" y1="1.483" x2="2.473" y2="1.483" width="0.0508" layer="39"/>
<wire x1="2.473" y1="1.483" x2="2.473" y2="-1.483" width="0.0508" layer="39"/>
<wire x1="2.473" y1="-1.483" x2="-2.473" y2="-1.483" width="0.0508" layer="39"/>
<wire x1="-2.473" y1="-1.483" x2="-2.473" y2="1.483" width="0.0508" layer="39"/>
<smd name="1" x="-1.499" y="0" dx="1.8" dy="1.8" layer="1"/>
<smd name="2" x="1.499" y="0" dx="1.8" dy="1.8" layer="1"/>
<text x="-1.905" y="1.905" size="1.27" layer="25">&gt;NAME</text>
<text x="-1.905" y="-3.175" size="1.27" layer="27">&gt;VALUE</text>
<rectangle x1="-1.651" y1="-1.3081" x2="-0.9009" y2="1.2918" layer="51"/>
<rectangle x1="0.9144" y1="-1.3081" x2="1.6645" y2="1.2918" layer="51"/>
<rectangle x1="-0.3" y1="-1" x2="0.3" y2="1" layer="35"/>
</package>
<package name="R5025" urn="urn:adsk.eagle:footprint:23061/1" library_version="10">
<description>&lt;b&gt;RESISTOR&lt;/b&gt;</description>
<wire x1="-1.662" y1="1.245" x2="1.662" y2="1.245" width="0.1524" layer="51"/>
<wire x1="-1.637" y1="-1.245" x2="1.687" y2="-1.245" width="0.1524" layer="51"/>
<wire x1="-3.473" y1="1.483" x2="3.473" y2="1.483" width="0.0508" layer="39"/>
<wire x1="3.473" y1="1.483" x2="3.473" y2="-1.483" width="0.0508" layer="39"/>
<wire x1="3.473" y1="-1.483" x2="-3.473" y2="-1.483" width="0.0508" layer="39"/>
<wire x1="-3.473" y1="-1.483" x2="-3.473" y2="1.483" width="0.0508" layer="39"/>
<smd name="1" x="-2.2" y="0" dx="1.8" dy="2.7" layer="1"/>
<smd name="2" x="2.2" y="0" dx="1.8" dy="2.7" layer="1"/>
<text x="-3.175" y="1.905" size="1.27" layer="25">&gt;NAME</text>
<text x="-3.175" y="-3.175" size="1.27" layer="27">&gt;VALUE</text>
<rectangle x1="-2.4892" y1="-1.3208" x2="-1.6393" y2="1.3292" layer="51"/>
<rectangle x1="1.651" y1="-1.3208" x2="2.5009" y2="1.3292" layer="51"/>
<rectangle x1="-0.5001" y1="-1" x2="0.5001" y2="1" layer="35"/>
</package>
<package name="R5025W" urn="urn:adsk.eagle:footprint:23062/1" library_version="10">
<description>&lt;b&gt;RESISTOR&lt;/b&gt;&lt;p&gt;
wave soldering</description>
<wire x1="-1.662" y1="1.245" x2="1.662" y2="1.245" width="0.1524" layer="51"/>
<wire x1="-1.637" y1="-1.245" x2="1.687" y2="-1.245" width="0.1524" layer="51"/>
<wire x1="-3.473" y1="1.483" x2="3.473" y2="1.483" width="0.0508" layer="39"/>
<wire x1="3.473" y1="1.483" x2="3.473" y2="-1.483" width="0.0508" layer="39"/>
<wire x1="3.473" y1="-1.483" x2="-3.473" y2="-1.483" width="0.0508" layer="39"/>
<wire x1="-3.473" y1="-1.483" x2="-3.473" y2="1.483" width="0.0508" layer="39"/>
<smd name="1" x="-2.311" y="0" dx="2" dy="1.8" layer="1"/>
<smd name="2" x="2.311" y="0" dx="2" dy="1.8" layer="1"/>
<text x="-3.175" y="1.905" size="1.27" layer="25">&gt;NAME</text>
<text x="-3.175" y="-3.175" size="1.27" layer="27">&gt;VALUE</text>
<rectangle x1="-2.4892" y1="-1.3208" x2="-1.6393" y2="1.3292" layer="51"/>
<rectangle x1="1.651" y1="-1.3208" x2="2.5009" y2="1.3292" layer="51"/>
<rectangle x1="-0.5001" y1="-1" x2="0.5001" y2="1" layer="35"/>
</package>
<package name="R6332" urn="urn:adsk.eagle:footprint:23063/1" library_version="10">
<description>&lt;b&gt;RESISTOR&lt;/b&gt;&lt;p&gt;
Source: http://download.siliconexpert.com/pdfs/2005/02/24/Semi_Ap/2/VSH/Resistor/dcrcwfre.pdf</description>
<wire x1="-2.362" y1="1.473" x2="2.387" y2="1.473" width="0.1524" layer="51"/>
<wire x1="-2.362" y1="-1.473" x2="2.387" y2="-1.473" width="0.1524" layer="51"/>
<wire x1="-3.973" y1="1.983" x2="3.973" y2="1.983" width="0.0508" layer="39"/>
<wire x1="3.973" y1="1.983" x2="3.973" y2="-1.983" width="0.0508" layer="39"/>
<wire x1="3.973" y1="-1.983" x2="-3.973" y2="-1.983" width="0.0508" layer="39"/>
<wire x1="-3.973" y1="-1.983" x2="-3.973" y2="1.983" width="0.0508" layer="39"/>
<smd name="1" x="-3.1" y="0" dx="1" dy="3.2" layer="1"/>
<smd name="2" x="3.1" y="0" dx="1" dy="3.2" layer="1"/>
<text x="-2.54" y="1.905" size="1.27" layer="25">&gt;NAME</text>
<text x="-2.54" y="-3.175" size="1.27" layer="27">&gt;VALUE</text>
<rectangle x1="-3.2004" y1="-1.5494" x2="-2.3505" y2="1.5507" layer="51"/>
<rectangle x1="2.3622" y1="-1.5494" x2="3.2121" y2="1.5507" layer="51"/>
<rectangle x1="-0.5001" y1="-1" x2="0.5001" y2="1" layer="35"/>
</package>
<package name="R6332W" urn="urn:adsk.eagle:footprint:25646/1" library_version="10">
<description>&lt;b&gt;RESISTOR&lt;/b&gt; wave soldering&lt;p&gt;
Source: http://download.siliconexpert.com/pdfs/2005/02/24/Semi_Ap/2/VSH/Resistor/dcrcwfre.pdf</description>
<wire x1="-2.362" y1="1.473" x2="2.387" y2="1.473" width="0.1524" layer="51"/>
<wire x1="-2.362" y1="-1.473" x2="2.387" y2="-1.473" width="0.1524" layer="51"/>
<wire x1="-3.973" y1="1.983" x2="3.973" y2="1.983" width="0.0508" layer="39"/>
<wire x1="3.973" y1="1.983" x2="3.973" y2="-1.983" width="0.0508" layer="39"/>
<wire x1="3.973" y1="-1.983" x2="-3.973" y2="-1.983" width="0.0508" layer="39"/>
<wire x1="-3.973" y1="-1.983" x2="-3.973" y2="1.983" width="0.0508" layer="39"/>
<smd name="1" x="-3.196" y="0" dx="1.2" dy="3.2" layer="1"/>
<smd name="2" x="3.196" y="0" dx="1.2" dy="3.2" layer="1"/>
<text x="-2.54" y="1.905" size="1.27" layer="25">&gt;NAME</text>
<text x="-2.54" y="-3.175" size="1.27" layer="27">&gt;VALUE</text>
<rectangle x1="-3.2004" y1="-1.5494" x2="-2.3505" y2="1.5507" layer="51"/>
<rectangle x1="2.3622" y1="-1.5494" x2="3.2121" y2="1.5507" layer="51"/>
<rectangle x1="-0.5001" y1="-1" x2="0.5001" y2="1" layer="35"/>
</package>
<package name="M0805" urn="urn:adsk.eagle:footprint:23065/1" library_version="10">
<description>&lt;b&gt;RESISTOR&lt;/b&gt;&lt;p&gt;
MELF 0.10 W</description>
<wire x1="-1.973" y1="0.983" x2="1.973" y2="0.983" width="0.0508" layer="39"/>
<wire x1="1.973" y1="-0.983" x2="-1.973" y2="-0.983" width="0.0508" layer="39"/>
<wire x1="-1.973" y1="-0.983" x2="-1.973" y2="0.983" width="0.0508" layer="39"/>
<wire x1="1.973" y1="0.983" x2="1.973" y2="-0.983" width="0.0508" layer="39"/>
<wire x1="0.7112" y1="0.635" x2="-0.7112" y2="0.635" width="0.1524" layer="51"/>
<wire x1="0.7112" y1="-0.635" x2="-0.7112" y2="-0.635" width="0.1524" layer="51"/>
<smd name="1" x="-0.95" y="0" dx="1.3" dy="1.6" layer="1"/>
<smd name="2" x="0.95" y="0" dx="1.3" dy="1.6" layer="1"/>
<text x="-1.27" y="1.27" size="1.27" layer="25">&gt;NAME</text>
<text x="-1.27" y="-2.54" size="1.27" layer="27">&gt;VALUE</text>
<rectangle x1="-1.0414" y1="-0.7112" x2="-0.6858" y2="0.7112" layer="51"/>
<rectangle x1="0.6858" y1="-0.7112" x2="1.0414" y2="0.7112" layer="51"/>
<rectangle x1="-0.1999" y1="-0.5999" x2="0.1999" y2="0.5999" layer="35"/>
</package>
<package name="M1206" urn="urn:adsk.eagle:footprint:23066/1" library_version="10">
<description>&lt;b&gt;RESISTOR&lt;/b&gt;&lt;p&gt;
MELF 0.25 W</description>
<wire x1="-2.473" y1="1.483" x2="2.473" y2="1.483" width="0.0508" layer="39"/>
<wire x1="2.473" y1="-1.483" x2="-2.473" y2="-1.483" width="0.0508" layer="39"/>
<wire x1="-2.473" y1="-1.483" x2="-2.473" y2="1.483" width="0.0508" layer="39"/>
<wire x1="2.473" y1="1.483" x2="2.473" y2="-1.483" width="0.0508" layer="39"/>
<wire x1="1.143" y1="0.8382" x2="-1.143" y2="0.8382" width="0.1524" layer="51"/>
<wire x1="1.143" y1="-0.8382" x2="-1.143" y2="-0.8382" width="0.1524" layer="51"/>
<smd name="1" x="-1.4" y="0" dx="1.6" dy="2" layer="1"/>
<smd name="2" x="1.4" y="0" dx="1.6" dy="2" layer="1"/>
<text x="-1.27" y="1.27" size="1.27" layer="25">&gt;NAME</text>
<text x="-1.27" y="-2.54" size="1.27" layer="27">&gt;VALUE</text>
<rectangle x1="-1.7018" y1="-0.9144" x2="-1.1176" y2="0.9144" layer="51"/>
<rectangle x1="1.1176" y1="-0.9144" x2="1.7018" y2="0.9144" layer="51"/>
<rectangle x1="-0.3" y1="-0.8001" x2="0.3" y2="0.8001" layer="35"/>
</package>
<package name="M1406" urn="urn:adsk.eagle:footprint:23067/1" library_version="10">
<description>&lt;b&gt;RESISTOR&lt;/b&gt;&lt;p&gt;
MELF 0.12 W</description>
<wire x1="-2.973" y1="0.983" x2="2.973" y2="0.983" width="0.0508" layer="39"/>
<wire x1="2.973" y1="-0.983" x2="-2.973" y2="-0.983" width="0.0508" layer="39"/>
<wire x1="-2.973" y1="-0.983" x2="-2.973" y2="0.983" width="0.0508" layer="39"/>
<wire x1="2.973" y1="0.983" x2="2.973" y2="-0.983" width="0.0508" layer="39"/>
<wire x1="1.3208" y1="0.762" x2="-1.3208" y2="0.762" width="0.1524" layer="51"/>
<wire x1="1.3208" y1="-0.762" x2="-1.3208" y2="-0.762" width="0.1524" layer="51"/>
<smd name="1" x="-1.7" y="0" dx="1.4" dy="1.8" layer="1"/>
<smd name="2" x="1.7" y="0" dx="1.4" dy="1.8" layer="1"/>
<text x="-1.27" y="1.27" size="1.27" layer="25">&gt;NAME</text>
<text x="-1.27" y="-2.54" size="1.27" layer="27">&gt;VALUE</text>
<rectangle x1="-1.8542" y1="-0.8382" x2="-1.2954" y2="0.8382" layer="51"/>
<rectangle x1="1.2954" y1="-0.8382" x2="1.8542" y2="0.8382" layer="51"/>
<rectangle x1="-0.3" y1="-0.7" x2="0.3" y2="0.7" layer="35"/>
</package>
<package name="M2012" urn="urn:adsk.eagle:footprint:23068/1" library_version="10">
<description>&lt;b&gt;RESISTOR&lt;/b&gt;&lt;p&gt;
MELF 0.10 W</description>
<wire x1="-1.973" y1="0.983" x2="1.973" y2="0.983" width="0.0508" layer="39"/>
<wire x1="1.973" y1="-0.983" x2="-1.973" y2="-0.983" width="0.0508" layer="39"/>
<wire x1="-1.973" y1="-0.983" x2="-1.973" y2="0.983" width="0.0508" layer="39"/>
<wire x1="1.973" y1="0.983" x2="1.973" y2="-0.983" width="0.0508" layer="39"/>
<wire x1="0.7112" y1="0.635" x2="-0.7112" y2="0.635" width="0.1524" layer="51"/>
<wire x1="0.7112" y1="-0.635" x2="-0.7112" y2="-0.635" width="0.1524" layer="51"/>
<smd name="1" x="-0.95" y="0" dx="1.3" dy="1.6" layer="1"/>
<smd name="2" x="0.95" y="0" dx="1.3" dy="1.6" layer="1"/>
<text x="-1.27" y="1.27" size="1.27" layer="25">&gt;NAME</text>
<text x="-1.27" y="-2.54" size="1.27" layer="27">&gt;VALUE</text>
<rectangle x1="-1.0414" y1="-0.7112" x2="-0.6858" y2="0.7112" layer="51"/>
<rectangle x1="0.6858" y1="-0.7112" x2="1.0414" y2="0.7112" layer="51"/>
<rectangle x1="-0.1999" y1="-0.5999" x2="0.1999" y2="0.5999" layer="35"/>
</package>
<package name="M2309" urn="urn:adsk.eagle:footprint:23069/1" library_version="10">
<description>&lt;b&gt;RESISTOR&lt;/b&gt;&lt;p&gt;
MELF 0.25 W</description>
<wire x1="-4.473" y1="1.483" x2="4.473" y2="1.483" width="0.0508" layer="39"/>
<wire x1="4.473" y1="-1.483" x2="-4.473" y2="-1.483" width="0.0508" layer="39"/>
<wire x1="-4.473" y1="-1.483" x2="-4.473" y2="1.483" width="0.0508" layer="39"/>
<wire x1="4.473" y1="1.483" x2="4.473" y2="-1.483" width="0.0508" layer="39"/>
<wire x1="2.413" y1="1.1684" x2="-2.4384" y2="1.1684" width="0.1524" layer="51"/>
<wire x1="2.413" y1="-1.1684" x2="-2.413" y2="-1.1684" width="0.1524" layer="51"/>
<smd name="1" x="-2.85" y="0" dx="1.5" dy="2.6" layer="1"/>
<smd name="2" x="2.85" y="0" dx="1.5" dy="2.6" layer="1"/>
<text x="-1.905" y="1.905" size="1.27" layer="25">&gt;NAME</text>
<text x="-2.54" y="-2.54" size="1.27" layer="27">&gt;VALUE</text>
<rectangle x1="-3.048" y1="-1.2446" x2="-2.3876" y2="1.2446" layer="51"/>
<rectangle x1="2.3876" y1="-1.2446" x2="3.048" y2="1.2446" layer="51"/>
<rectangle x1="-0.5001" y1="-1" x2="0.5001" y2="1" layer="35"/>
</package>
<package name="M3216" urn="urn:adsk.eagle:footprint:23070/1" library_version="10">
<description>&lt;b&gt;RESISTOR&lt;/b&gt;&lt;p&gt;
MELF 0.25 W</description>
<wire x1="-2.473" y1="1.483" x2="2.473" y2="1.483" width="0.0508" layer="39"/>
<wire x1="2.473" y1="-1.483" x2="-2.473" y2="-1.483" width="0.0508" layer="39"/>
<wire x1="-2.473" y1="-1.483" x2="-2.473" y2="1.483" width="0.0508" layer="39"/>
<wire x1="2.473" y1="1.483" x2="2.473" y2="-1.483" width="0.0508" layer="39"/>
<wire x1="1.143" y1="0.8382" x2="-1.143" y2="0.8382" width="0.1524" layer="51"/>
<wire x1="1.143" y1="-0.8382" x2="-1.143" y2="-0.8382" width="0.1524" layer="51"/>
<smd name="1" x="-1.4" y="0" dx="1.6" dy="2" layer="1"/>
<smd name="2" x="1.4" y="0" dx="1.6" dy="2" layer="1"/>
<text x="-1.27" y="1.27" size="1.27" layer="25">&gt;NAME</text>
<text x="-1.27" y="-2.54" size="1.27" layer="27">&gt;VALUE</text>
<rectangle x1="-1.7018" y1="-0.9144" x2="-1.1176" y2="0.9144" layer="51"/>
<rectangle x1="1.1176" y1="-0.9144" x2="1.7018" y2="0.9144" layer="51"/>
<rectangle x1="-0.3" y1="-0.8001" x2="0.3" y2="0.8001" layer="35"/>
</package>
<package name="M3516" urn="urn:adsk.eagle:footprint:23071/1" library_version="10">
<description>&lt;b&gt;RESISTOR&lt;/b&gt;&lt;p&gt;
MELF 0.12 W</description>
<wire x1="-2.973" y1="0.983" x2="2.973" y2="0.983" width="0.0508" layer="39"/>
<wire x1="2.973" y1="-0.983" x2="-2.973" y2="-0.983" width="0.0508" layer="39"/>
<wire x1="-2.973" y1="-0.983" x2="-2.973" y2="0.983" width="0.0508" layer="39"/>
<wire x1="2.973" y1="0.983" x2="2.973" y2="-0.983" width="0.0508" layer="39"/>
<wire x1="1.3208" y1="0.762" x2="-1.3208" y2="0.762" width="0.1524" layer="51"/>
<wire x1="1.3208" y1="-0.762" x2="-1.3208" y2="-0.762" width="0.1524" layer="51"/>
<smd name="1" x="-1.7" y="0" dx="1.4" dy="1.8" layer="1"/>
<smd name="2" x="1.7" y="0" dx="1.4" dy="1.8" layer="1"/>
<text x="-1.27" y="1.27" size="1.27" layer="25">&gt;NAME</text>
<text x="-1.27" y="-2.54" size="1.27" layer="27">&gt;VALUE</text>
<rectangle x1="-1.8542" y1="-0.8382" x2="-1.2954" y2="0.8382" layer="51"/>
<rectangle x1="1.2954" y1="-0.8382" x2="1.8542" y2="0.8382" layer="51"/>
<rectangle x1="-0.4001" y1="-0.7" x2="0.4001" y2="0.7" layer="35"/>
</package>
<package name="M5923" urn="urn:adsk.eagle:footprint:23072/1" library_version="10">
<description>&lt;b&gt;RESISTOR&lt;/b&gt;&lt;p&gt;
MELF 0.25 W</description>
<wire x1="-4.473" y1="1.483" x2="4.473" y2="1.483" width="0.0508" layer="39"/>
<wire x1="4.473" y1="-1.483" x2="-4.473" y2="-1.483" width="0.0508" layer="39"/>
<wire x1="-4.473" y1="-1.483" x2="-4.473" y2="1.483" width="0.0508" layer="39"/>
<wire x1="4.473" y1="1.483" x2="4.473" y2="-1.483" width="0.0508" layer="39"/>
<wire x1="2.413" y1="1.1684" x2="-2.4384" y2="1.1684" width="0.1524" layer="51"/>
<wire x1="2.413" y1="-1.1684" x2="-2.413" y2="-1.1684" width="0.1524" layer="51"/>
<smd name="1" x="-2.85" y="0" dx="1.5" dy="2.6" layer="1"/>
<smd name="2" x="2.85" y="0" dx="1.5" dy="2.6" layer="1"/>
<text x="-1.905" y="1.905" size="1.27" layer="25">&gt;NAME</text>
<text x="-2.54" y="-2.54" size="1.27" layer="27">&gt;VALUE</text>
<rectangle x1="-3.048" y1="-1.2446" x2="-2.3876" y2="1.2446" layer="51"/>
<rectangle x1="2.3876" y1="-1.2446" x2="3.048" y2="1.2446" layer="51"/>
<rectangle x1="-0.5001" y1="-1" x2="0.5001" y2="1" layer="35"/>
</package>
<package name="0204/5" urn="urn:adsk.eagle:footprint:22991/1" library_version="10">
<description>&lt;b&gt;RESISTOR&lt;/b&gt;&lt;p&gt;
type 0204, grid 5 mm</description>
<wire x1="2.54" y1="0" x2="2.032" y2="0" width="0.508" layer="51"/>
<wire x1="-2.54" y1="0" x2="-2.032" y2="0" width="0.508" layer="51"/>
<wire x1="-1.778" y1="0.635" x2="-1.524" y2="0.889" width="0.1524" layer="21" curve="-90"/>
<wire x1="-1.778" y1="-0.635" x2="-1.524" y2="-0.889" width="0.1524" layer="21" curve="90"/>
<wire x1="1.524" y1="-0.889" x2="1.778" y2="-0.635" width="0.1524" layer="21" curve="90"/>
<wire x1="1.524" y1="0.889" x2="1.778" y2="0.635" width="0.1524" layer="21" curve="-90"/>
<wire x1="-1.778" y1="-0.635" x2="-1.778" y2="0.635" width="0.1524" layer="51"/>
<wire x1="-1.524" y1="0.889" x2="-1.27" y2="0.889" width="0.1524" layer="21"/>
<wire x1="-1.143" y1="0.762" x2="-1.27" y2="0.889" width="0.1524" layer="21"/>
<wire x1="-1.524" y1="-0.889" x2="-1.27" y2="-0.889" width="0.1524" layer="21"/>
<wire x1="-1.143" y1="-0.762" x2="-1.27" y2="-0.889" width="0.1524" layer="21"/>
<wire x1="1.143" y1="0.762" x2="1.27" y2="0.889" width="0.1524" layer="21"/>
<wire x1="1.143" y1="0.762" x2="-1.143" y2="0.762" width="0.1524" layer="21"/>
<wire x1="1.143" y1="-0.762" x2="1.27" y2="-0.889" width="0.1524" layer="21"/>
<wire x1="1.143" y1="-0.762" x2="-1.143" y2="-0.762" width="0.1524" layer="21"/>
<wire x1="1.524" y1="0.889" x2="1.27" y2="0.889" width="0.1524" layer="21"/>
<wire x1="1.524" y1="-0.889" x2="1.27" y2="-0.889" width="0.1524" layer="21"/>
<wire x1="1.778" y1="-0.635" x2="1.778" y2="0.635" width="0.1524" layer="51"/>
<pad name="1" x="-2.54" y="0" drill="0.8128" shape="octagon"/>
<pad name="2" x="2.54" y="0" drill="0.8128" shape="octagon"/>
<text x="-2.0066" y="1.1684" size="0.9906" layer="25" ratio="10">&gt;NAME</text>
<text x="-2.1336" y="-2.3114" size="0.9906" layer="27" ratio="10">&gt;VALUE</text>
<rectangle x1="-2.032" y1="-0.254" x2="-1.778" y2="0.254" layer="51"/>
<rectangle x1="1.778" y1="-0.254" x2="2.032" y2="0.254" layer="51"/>
</package>
<package name="0204/7" urn="urn:adsk.eagle:footprint:22998/1" library_version="10">
<description>&lt;b&gt;RESISTOR&lt;/b&gt;&lt;p&gt;
type 0204, grid 7.5 mm</description>
<wire x1="3.81" y1="0" x2="2.921" y2="0" width="0.508" layer="51"/>
<wire x1="-3.81" y1="0" x2="-2.921" y2="0" width="0.508" layer="51"/>
<wire x1="-2.54" y1="0.762" x2="-2.286" y2="1.016" width="0.1524" layer="21" curve="-90"/>
<wire x1="-2.54" y1="-0.762" x2="-2.286" y2="-1.016" width="0.1524" layer="21" curve="90"/>
<wire x1="2.286" y1="-1.016" x2="2.54" y2="-0.762" width="0.1524" layer="21" curve="90"/>
<wire x1="2.286" y1="1.016" x2="2.54" y2="0.762" width="0.1524" layer="21" curve="-90"/>
<wire x1="-2.54" y1="-0.762" x2="-2.54" y2="0.762" width="0.1524" layer="21"/>
<wire x1="-2.286" y1="1.016" x2="-1.905" y2="1.016" width="0.1524" layer="21"/>
<wire x1="-1.778" y1="0.889" x2="-1.905" y2="1.016" width="0.1524" layer="21"/>
<wire x1="-2.286" y1="-1.016" x2="-1.905" y2="-1.016" width="0.1524" layer="21"/>
<wire x1="-1.778" y1="-0.889" x2="-1.905" y2="-1.016" width="0.1524" layer="21"/>
<wire x1="1.778" y1="0.889" x2="1.905" y2="1.016" width="0.1524" layer="21"/>
<wire x1="1.778" y1="0.889" x2="-1.778" y2="0.889" width="0.1524" layer="21"/>
<wire x1="1.778" y1="-0.889" x2="1.905" y2="-1.016" width="0.1524" layer="21"/>
<wire x1="1.778" y1="-0.889" x2="-1.778" y2="-0.889" width="0.1524" layer="21"/>
<wire x1="2.286" y1="1.016" x2="1.905" y2="1.016" width="0.1524" layer="21"/>
<wire x1="2.286" y1="-1.016" x2="1.905" y2="-1.016" width="0.1524" layer="21"/>
<wire x1="2.54" y1="-0.762" x2="2.54" y2="0.762" width="0.1524" layer="21"/>
<pad name="1" x="-3.81" y="0" drill="0.8128" shape="octagon"/>
<pad name="2" x="3.81" y="0" drill="0.8128" shape="octagon"/>
<text x="-2.54" y="1.2954" size="0.9906" layer="25" ratio="10">&gt;NAME</text>
<text x="-1.6256" y="-0.4826" size="0.9906" layer="27" ratio="10">&gt;VALUE</text>
<rectangle x1="2.54" y1="-0.254" x2="2.921" y2="0.254" layer="21"/>
<rectangle x1="-2.921" y1="-0.254" x2="-2.54" y2="0.254" layer="21"/>
</package>
<package name="0207/10" urn="urn:adsk.eagle:footprint:22992/1" library_version="10">
<description>&lt;b&gt;RESISTOR&lt;/b&gt;&lt;p&gt;
type 0207, grid 10 mm</description>
<wire x1="5.08" y1="0" x2="4.064" y2="0" width="0.6096" layer="51"/>
<wire x1="-5.08" y1="0" x2="-4.064" y2="0" width="0.6096" layer="51"/>
<wire x1="-3.175" y1="0.889" x2="-2.921" y2="1.143" width="0.1524" layer="21" curve="-90"/>
<wire x1="-3.175" y1="-0.889" x2="-2.921" y2="-1.143" width="0.1524" layer="21" curve="90"/>
<wire x1="2.921" y1="-1.143" x2="3.175" y2="-0.889" width="0.1524" layer="21" curve="90"/>
<wire x1="2.921" y1="1.143" x2="3.175" y2="0.889" width="0.1524" layer="21" curve="-90"/>
<wire x1="-3.175" y1="-0.889" x2="-3.175" y2="0.889" width="0.1524" layer="21"/>
<wire x1="-2.921" y1="1.143" x2="-2.54" y2="1.143" width="0.1524" layer="21"/>
<wire x1="-2.413" y1="1.016" x2="-2.54" y2="1.143" width="0.1524" layer="21"/>
<wire x1="-2.921" y1="-1.143" x2="-2.54" y2="-1.143" width="0.1524" layer="21"/>
<wire x1="-2.413" y1="-1.016" x2="-2.54" y2="-1.143" width="0.1524" layer="21"/>
<wire x1="2.413" y1="1.016" x2="2.54" y2="1.143" width="0.1524" layer="21"/>
<wire x1="2.413" y1="1.016" x2="-2.413" y2="1.016" width="0.1524" layer="21"/>
<wire x1="2.413" y1="-1.016" x2="2.54" y2="-1.143" width="0.1524" layer="21"/>
<wire x1="2.413" y1="-1.016" x2="-2.413" y2="-1.016" width="0.1524" layer="21"/>
<wire x1="2.921" y1="1.143" x2="2.54" y2="1.143" width="0.1524" layer="21"/>
<wire x1="2.921" y1="-1.143" x2="2.54" y2="-1.143" width="0.1524" layer="21"/>
<wire x1="3.175" y1="-0.889" x2="3.175" y2="0.889" width="0.1524" layer="21"/>
<pad name="1" x="-5.08" y="0" drill="0.8128" shape="octagon"/>
<pad name="2" x="5.08" y="0" drill="0.8128" shape="octagon"/>
<text x="-3.048" y="1.524" size="1.27" layer="25" ratio="10">&gt;NAME</text>
<text x="-2.2606" y="-0.635" size="1.27" layer="27" ratio="10">&gt;VALUE</text>
<rectangle x1="3.175" y1="-0.3048" x2="4.0386" y2="0.3048" layer="21"/>
<rectangle x1="-4.0386" y1="-0.3048" x2="-3.175" y2="0.3048" layer="21"/>
</package>
<package name="0207/12" urn="urn:adsk.eagle:footprint:22993/1" library_version="10">
<description>&lt;b&gt;RESISTOR&lt;/b&gt;&lt;p&gt;
type 0207, grid 12 mm</description>
<wire x1="6.35" y1="0" x2="5.334" y2="0" width="0.6096" layer="51"/>
<wire x1="-6.35" y1="0" x2="-5.334" y2="0" width="0.6096" layer="51"/>
<wire x1="-3.175" y1="0.889" x2="-2.921" y2="1.143" width="0.1524" layer="21" curve="-90"/>
<wire x1="-3.175" y1="-0.889" x2="-2.921" y2="-1.143" width="0.1524" layer="21" curve="90"/>
<wire x1="2.921" y1="-1.143" x2="3.175" y2="-0.889" width="0.1524" layer="21" curve="90"/>
<wire x1="2.921" y1="1.143" x2="3.175" y2="0.889" width="0.1524" layer="21" curve="-90"/>
<wire x1="-3.175" y1="-0.889" x2="-3.175" y2="0.889" width="0.1524" layer="21"/>
<wire x1="-2.921" y1="1.143" x2="-2.54" y2="1.143" width="0.1524" layer="21"/>
<wire x1="-2.413" y1="1.016" x2="-2.54" y2="1.143" width="0.1524" layer="21"/>
<wire x1="-2.921" y1="-1.143" x2="-2.54" y2="-1.143" width="0.1524" layer="21"/>
<wire x1="-2.413" y1="-1.016" x2="-2.54" y2="-1.143" width="0.1524" layer="21"/>
<wire x1="2.413" y1="1.016" x2="2.54" y2="1.143" width="0.1524" layer="21"/>
<wire x1="2.413" y1="1.016" x2="-2.413" y2="1.016" width="0.1524" layer="21"/>
<wire x1="2.413" y1="-1.016" x2="2.54" y2="-1.143" width="0.1524" layer="21"/>
<wire x1="2.413" y1="-1.016" x2="-2.413" y2="-1.016" width="0.1524" layer="21"/>
<wire x1="2.921" y1="1.143" x2="2.54" y2="1.143" width="0.1524" layer="21"/>
<wire x1="2.921" y1="-1.143" x2="2.54" y2="-1.143" width="0.1524" layer="21"/>
<wire x1="3.175" y1="-0.889" x2="3.175" y2="0.889" width="0.1524" layer="21"/>
<wire x1="4.445" y1="0" x2="4.064" y2="0" width="0.6096" layer="21"/>
<wire x1="-4.445" y1="0" x2="-4.064" y2="0" width="0.6096" layer="21"/>
<pad name="1" x="-6.35" y="0" drill="0.8128" shape="octagon"/>
<pad name="2" x="6.35" y="0" drill="0.8128" shape="octagon"/>
<text x="-3.175" y="1.397" size="1.27" layer="25" ratio="10">&gt;NAME</text>
<text x="-2.286" y="-0.6858" size="1.27" layer="27" ratio="10">&gt;VALUE</text>
<rectangle x1="3.175" y1="-0.3048" x2="4.0386" y2="0.3048" layer="21"/>
<rectangle x1="-4.0386" y1="-0.3048" x2="-3.175" y2="0.3048" layer="21"/>
<rectangle x1="4.445" y1="-0.3048" x2="5.3086" y2="0.3048" layer="21"/>
<rectangle x1="-5.3086" y1="-0.3048" x2="-4.445" y2="0.3048" layer="21"/>
</package>
<package name="0207/15" urn="urn:adsk.eagle:footprint:22997/1" library_version="10">
<description>&lt;b&gt;RESISTOR&lt;/b&gt;&lt;p&gt;
type 0207, grid 15mm</description>
<wire x1="7.62" y1="0" x2="6.604" y2="0" width="0.6096" layer="51"/>
<wire x1="-7.62" y1="0" x2="-6.604" y2="0" width="0.6096" layer="51"/>
<wire x1="-3.175" y1="0.889" x2="-2.921" y2="1.143" width="0.1524" layer="21" curve="-90"/>
<wire x1="-3.175" y1="-0.889" x2="-2.921" y2="-1.143" width="0.1524" layer="21" curve="90"/>
<wire x1="2.921" y1="-1.143" x2="3.175" y2="-0.889" width="0.1524" layer="21" curve="90"/>
<wire x1="2.921" y1="1.143" x2="3.175" y2="0.889" width="0.1524" layer="21" curve="-90"/>
<wire x1="-3.175" y1="-0.889" x2="-3.175" y2="0.889" width="0.1524" layer="21"/>
<wire x1="-2.921" y1="1.143" x2="-2.54" y2="1.143" width="0.1524" layer="21"/>
<wire x1="-2.413" y1="1.016" x2="-2.54" y2="1.143" width="0.1524" layer="21"/>
<wire x1="-2.921" y1="-1.143" x2="-2.54" y2="-1.143" width="0.1524" layer="21"/>
<wire x1="-2.413" y1="-1.016" x2="-2.54" y2="-1.143" width="0.1524" layer="21"/>
<wire x1="2.413" y1="1.016" x2="2.54" y2="1.143" width="0.1524" layer="21"/>
<wire x1="2.413" y1="1.016" x2="-2.413" y2="1.016" width="0.1524" layer="21"/>
<wire x1="2.413" y1="-1.016" x2="2.54" y2="-1.143" width="0.1524" layer="21"/>
<wire x1="2.413" y1="-1.016" x2="-2.413" y2="-1.016" width="0.1524" layer="21"/>
<wire x1="2.921" y1="1.143" x2="2.54" y2="1.143" width="0.1524" layer="21"/>
<wire x1="2.921" y1="-1.143" x2="2.54" y2="-1.143" width="0.1524" layer="21"/>
<wire x1="3.175" y1="-0.889" x2="3.175" y2="0.889" width="0.1524" layer="21"/>
<wire x1="5.715" y1="0" x2="4.064" y2="0" width="0.6096" layer="21"/>
<wire x1="-5.715" y1="0" x2="-4.064" y2="0" width="0.6096" layer="21"/>
<pad name="1" x="-7.62" y="0" drill="0.8128" shape="octagon"/>
<pad name="2" x="7.62" y="0" drill="0.8128" shape="octagon"/>
<text x="-3.175" y="1.397" size="1.27" layer="25" ratio="10">&gt;NAME</text>
<text x="-2.286" y="-0.6858" size="1.27" layer="27" ratio="10">&gt;VALUE</text>
<rectangle x1="3.175" y1="-0.3048" x2="4.0386" y2="0.3048" layer="21"/>
<rectangle x1="-4.0386" y1="-0.3048" x2="-3.175" y2="0.3048" layer="21"/>
<rectangle x1="5.715" y1="-0.3048" x2="6.5786" y2="0.3048" layer="21"/>
<rectangle x1="-6.5786" y1="-0.3048" x2="-5.715" y2="0.3048" layer="21"/>
</package>
<package name="0207/2V" urn="urn:adsk.eagle:footprint:22994/1" library_version="10">
<description>&lt;b&gt;RESISTOR&lt;/b&gt;&lt;p&gt;
type 0207, grid 2.5 mm</description>
<wire x1="-1.27" y1="0" x2="-0.381" y2="0" width="0.6096" layer="51"/>
<wire x1="-0.254" y1="0" x2="0.254" y2="0" width="0.6096" layer="21"/>
<wire x1="0.381" y1="0" x2="1.27" y2="0" width="0.6096" layer="51"/>
<circle x="-1.27" y="0" radius="1.27" width="0.1524" layer="21"/>
<circle x="-1.27" y="0" radius="1.016" width="0.1524" layer="51"/>
<pad name="1" x="-1.27" y="0" drill="0.8128" shape="octagon"/>
<pad name="2" x="1.27" y="0" drill="0.8128" shape="octagon"/>
<text x="-0.0508" y="1.016" size="1.27" layer="25" ratio="10">&gt;NAME</text>
<text x="-0.0508" y="-2.2352" size="1.27" layer="27" ratio="10">&gt;VALUE</text>
</package>
<package name="0207/5V" urn="urn:adsk.eagle:footprint:22995/1" library_version="10">
<description>&lt;b&gt;RESISTOR&lt;/b&gt;&lt;p&gt;
type 0207, grid 5 mm</description>
<wire x1="-2.54" y1="0" x2="-0.889" y2="0" width="0.6096" layer="51"/>
<wire x1="-0.762" y1="0" x2="0.762" y2="0" width="0.6096" layer="21"/>
<wire x1="0.889" y1="0" x2="2.54" y2="0" width="0.6096" layer="51"/>
<circle x="-2.54" y="0" radius="1.27" width="0.1016" layer="21"/>
<circle x="-2.54" y="0" radius="1.016" width="0.1524" layer="51"/>
<pad name="1" x="-2.54" y="0" drill="0.8128" shape="octagon"/>
<pad name="2" x="2.54" y="0" drill="0.8128" shape="octagon"/>
<text x="-1.143" y="0.889" size="1.27" layer="25" ratio="10">&gt;NAME</text>
<text x="-1.143" y="-2.159" size="1.27" layer="27" ratio="10">&gt;VALUE</text>
</package>
<package name="0207/7" urn="urn:adsk.eagle:footprint:22996/1" library_version="10">
<description>&lt;b&gt;RESISTOR&lt;/b&gt;&lt;p&gt;
type 0207, grid 7.5 mm</description>
<wire x1="-3.81" y1="0" x2="-3.429" y2="0" width="0.6096" layer="51"/>
<wire x1="-3.175" y1="0.889" x2="-2.921" y2="1.143" width="0.1524" layer="21" curve="-90"/>
<wire x1="-3.175" y1="-0.889" x2="-2.921" y2="-1.143" width="0.1524" layer="21" curve="90"/>
<wire x1="2.921" y1="-1.143" x2="3.175" y2="-0.889" width="0.1524" layer="21" curve="90"/>
<wire x1="2.921" y1="1.143" x2="3.175" y2="0.889" width="0.1524" layer="21" curve="-90"/>
<wire x1="-3.175" y1="-0.889" x2="-3.175" y2="0.889" width="0.1524" layer="51"/>
<wire x1="-2.921" y1="1.143" x2="-2.54" y2="1.143" width="0.1524" layer="21"/>
<wire x1="-2.413" y1="1.016" x2="-2.54" y2="1.143" width="0.1524" layer="21"/>
<wire x1="-2.921" y1="-1.143" x2="-2.54" y2="-1.143" width="0.1524" layer="21"/>
<wire x1="-2.413" y1="-1.016" x2="-2.54" y2="-1.143" width="0.1524" layer="21"/>
<wire x1="2.413" y1="1.016" x2="2.54" y2="1.143" width="0.1524" layer="21"/>
<wire x1="2.413" y1="1.016" x2="-2.413" y2="1.016" width="0.1524" layer="21"/>
<wire x1="2.413" y1="-1.016" x2="2.54" y2="-1.143" width="0.1524" layer="21"/>
<wire x1="2.413" y1="-1.016" x2="-2.413" y2="-1.016" width="0.1524" layer="21"/>
<wire x1="2.921" y1="1.143" x2="2.54" y2="1.143" width="0.1524" layer="21"/>
<wire x1="2.921" y1="-1.143" x2="2.54" y2="-1.143" width="0.1524" layer="21"/>
<wire x1="3.175" y1="-0.889" x2="3.175" y2="0.889" width="0.1524" layer="51"/>
<wire x1="3.429" y1="0" x2="3.81" y2="0" width="0.6096" layer="51"/>
<pad name="1" x="-3.81" y="0" drill="0.8128" shape="octagon"/>
<pad name="2" x="3.81" y="0" drill="0.8128" shape="octagon"/>
<text x="-2.54" y="1.397" size="1.27" layer="25" ratio="10">&gt;NAME</text>
<text x="-2.286" y="-0.5588" size="1.27" layer="27" ratio="10">&gt;VALUE</text>
<rectangle x1="-3.429" y1="-0.3048" x2="-3.175" y2="0.3048" layer="51"/>
<rectangle x1="3.175" y1="-0.3048" x2="3.429" y2="0.3048" layer="51"/>
</package>
<package name="0309/10" urn="urn:adsk.eagle:footprint:23073/1" library_version="10">
<description>&lt;b&gt;RESISTOR&lt;/b&gt;&lt;p&gt;
type 0309, grid 10mm</description>
<wire x1="-4.699" y1="0" x2="-5.08" y2="0" width="0.6096" layer="51"/>
<wire x1="-4.318" y1="1.27" x2="-4.064" y2="1.524" width="0.1524" layer="21" curve="-90"/>
<wire x1="-4.318" y1="-1.27" x2="-4.064" y2="-1.524" width="0.1524" layer="21" curve="90"/>
<wire x1="4.064" y1="-1.524" x2="4.318" y2="-1.27" width="0.1524" layer="21" curve="90"/>
<wire x1="4.064" y1="1.524" x2="4.318" y2="1.27" width="0.1524" layer="21" curve="-90"/>
<wire x1="-4.318" y1="-1.27" x2="-4.318" y2="1.27" width="0.1524" layer="51"/>
<wire x1="-4.064" y1="1.524" x2="-3.429" y2="1.524" width="0.1524" layer="21"/>
<wire x1="-3.302" y1="1.397" x2="-3.429" y2="1.524" width="0.1524" layer="21"/>
<wire x1="-4.064" y1="-1.524" x2="-3.429" y2="-1.524" width="0.1524" layer="21"/>
<wire x1="-3.302" y1="-1.397" x2="-3.429" y2="-1.524" width="0.1524" layer="21"/>
<wire x1="3.302" y1="1.397" x2="3.429" y2="1.524" width="0.1524" layer="21"/>
<wire x1="3.302" y1="1.397" x2="-3.302" y2="1.397" width="0.1524" layer="21"/>
<wire x1="3.302" y1="-1.397" x2="3.429" y2="-1.524" width="0.1524" layer="21"/>
<wire x1="3.302" y1="-1.397" x2="-3.302" y2="-1.397" width="0.1524" layer="21"/>
<wire x1="4.064" y1="1.524" x2="3.429" y2="1.524" width="0.1524" layer="21"/>
<wire x1="4.064" y1="-1.524" x2="3.429" y2="-1.524" width="0.1524" layer="21"/>
<wire x1="4.318" y1="-1.27" x2="4.318" y2="1.27" width="0.1524" layer="51"/>
<wire x1="5.08" y1="0" x2="4.699" y2="0" width="0.6096" layer="51"/>
<pad name="1" x="-5.08" y="0" drill="0.8128" shape="octagon"/>
<pad name="2" x="5.08" y="0" drill="0.8128" shape="octagon"/>
<text x="-4.191" y="1.905" size="1.27" layer="25" ratio="10">&gt;NAME</text>
<text x="-3.175" y="-0.6858" size="1.27" layer="27" ratio="10">&gt;VALUE</text>
<rectangle x1="-4.6228" y1="-0.3048" x2="-4.318" y2="0.3048" layer="51"/>
<rectangle x1="4.318" y1="-0.3048" x2="4.6228" y2="0.3048" layer="51"/>
</package>
<package name="0309/12" urn="urn:adsk.eagle:footprint:23074/1" library_version="10">
<description>&lt;b&gt;RESISTOR&lt;/b&gt;&lt;p&gt;
type 0309, grid 12.5 mm</description>
<wire x1="6.35" y1="0" x2="5.08" y2="0" width="0.6096" layer="51"/>
<wire x1="-6.35" y1="0" x2="-5.08" y2="0" width="0.6096" layer="51"/>
<wire x1="-4.318" y1="1.27" x2="-4.064" y2="1.524" width="0.1524" layer="21" curve="-90"/>
<wire x1="-4.318" y1="-1.27" x2="-4.064" y2="-1.524" width="0.1524" layer="21" curve="90"/>
<wire x1="4.064" y1="-1.524" x2="4.318" y2="-1.27" width="0.1524" layer="21" curve="90"/>
<wire x1="4.064" y1="1.524" x2="4.318" y2="1.27" width="0.1524" layer="21" curve="-90"/>
<wire x1="-4.318" y1="-1.27" x2="-4.318" y2="1.27" width="0.1524" layer="21"/>
<wire x1="-4.064" y1="1.524" x2="-3.429" y2="1.524" width="0.1524" layer="21"/>
<wire x1="-3.302" y1="1.397" x2="-3.429" y2="1.524" width="0.1524" layer="21"/>
<wire x1="-4.064" y1="-1.524" x2="-3.429" y2="-1.524" width="0.1524" layer="21"/>
<wire x1="-3.302" y1="-1.397" x2="-3.429" y2="-1.524" width="0.1524" layer="21"/>
<wire x1="3.302" y1="1.397" x2="3.429" y2="1.524" width="0.1524" layer="21"/>
<wire x1="3.302" y1="1.397" x2="-3.302" y2="1.397" width="0.1524" layer="21"/>
<wire x1="3.302" y1="-1.397" x2="3.429" y2="-1.524" width="0.1524" layer="21"/>
<wire x1="3.302" y1="-1.397" x2="-3.302" y2="-1.397" width="0.1524" layer="21"/>
<wire x1="4.064" y1="1.524" x2="3.429" y2="1.524" width="0.1524" layer="21"/>
<wire x1="4.064" y1="-1.524" x2="3.429" y2="-1.524" width="0.1524" layer="21"/>
<wire x1="4.318" y1="-1.27" x2="4.318" y2="1.27" width="0.1524" layer="21"/>
<pad name="1" x="-6.35" y="0" drill="0.8128" shape="octagon"/>
<pad name="2" x="6.35" y="0" drill="0.8128" shape="octagon"/>
<text x="-4.191" y="1.905" size="1.27" layer="25" ratio="10">&gt;NAME</text>
<text x="-3.175" y="-0.6858" size="1.27" layer="27" ratio="10">&gt;VALUE</text>
<rectangle x1="4.318" y1="-0.3048" x2="5.1816" y2="0.3048" layer="21"/>
<rectangle x1="-5.1816" y1="-0.3048" x2="-4.318" y2="0.3048" layer="21"/>
</package>
<package name="0411/12" urn="urn:adsk.eagle:footprint:23076/1" library_version="10">
<description>&lt;b&gt;RESISTOR&lt;/b&gt;&lt;p&gt;
type 0411, grid 12.5 mm</description>
<wire x1="6.35" y1="0" x2="5.461" y2="0" width="0.762" layer="51"/>
<wire x1="-6.35" y1="0" x2="-5.461" y2="0" width="0.762" layer="51"/>
<wire x1="5.08" y1="-1.651" x2="5.08" y2="1.651" width="0.1524" layer="21"/>
<wire x1="4.699" y1="2.032" x2="5.08" y2="1.651" width="0.1524" layer="21" curve="-90"/>
<wire x1="-5.08" y1="-1.651" x2="-4.699" y2="-2.032" width="0.1524" layer="21" curve="90"/>
<wire x1="4.699" y1="-2.032" x2="5.08" y2="-1.651" width="0.1524" layer="21" curve="90"/>
<wire x1="-5.08" y1="1.651" x2="-4.699" y2="2.032" width="0.1524" layer="21" curve="-90"/>
<wire x1="4.699" y1="2.032" x2="4.064" y2="2.032" width="0.1524" layer="21"/>
<wire x1="3.937" y1="1.905" x2="4.064" y2="2.032" width="0.1524" layer="21"/>
<wire x1="4.699" y1="-2.032" x2="4.064" y2="-2.032" width="0.1524" layer="21"/>
<wire x1="3.937" y1="-1.905" x2="4.064" y2="-2.032" width="0.1524" layer="21"/>
<wire x1="-3.937" y1="1.905" x2="-4.064" y2="2.032" width="0.1524" layer="21"/>
<wire x1="-3.937" y1="1.905" x2="3.937" y2="1.905" width="0.1524" layer="21"/>
<wire x1="-3.937" y1="-1.905" x2="-4.064" y2="-2.032" width="0.1524" layer="21"/>
<wire x1="-3.937" y1="-1.905" x2="3.937" y2="-1.905" width="0.1524" layer="21"/>
<wire x1="-5.08" y1="1.651" x2="-5.08" y2="-1.651" width="0.1524" layer="21"/>
<wire x1="-4.699" y1="2.032" x2="-4.064" y2="2.032" width="0.1524" layer="21"/>
<wire x1="-4.699" y1="-2.032" x2="-4.064" y2="-2.032" width="0.1524" layer="21"/>
<pad name="1" x="-6.35" y="0" drill="0.9144" shape="octagon"/>
<pad name="2" x="6.35" y="0" drill="0.9144" shape="octagon"/>
<text x="-5.08" y="2.413" size="1.27" layer="25" ratio="10">&gt;NAME</text>
<text x="-3.5814" y="-0.635" size="1.27" layer="27" ratio="10">&gt;VALUE</text>
<rectangle x1="-5.3594" y1="-0.381" x2="-5.08" y2="0.381" layer="21"/>
<rectangle x1="5.08" y1="-0.381" x2="5.3594" y2="0.381" layer="21"/>
</package>
<package name="0411/15" urn="urn:adsk.eagle:footprint:23077/1" library_version="10">
<description>&lt;b&gt;RESISTOR&lt;/b&gt;&lt;p&gt;
type 0411, grid 15 mm</description>
<wire x1="5.08" y1="-1.651" x2="5.08" y2="1.651" width="0.1524" layer="21"/>
<wire x1="4.699" y1="2.032" x2="5.08" y2="1.651" width="0.1524" layer="21" curve="-90"/>
<wire x1="-5.08" y1="-1.651" x2="-4.699" y2="-2.032" width="0.1524" layer="21" curve="90"/>
<wire x1="4.699" y1="-2.032" x2="5.08" y2="-1.651" width="0.1524" layer="21" curve="90"/>
<wire x1="-5.08" y1="1.651" x2="-4.699" y2="2.032" width="0.1524" layer="21" curve="-90"/>
<wire x1="4.699" y1="2.032" x2="4.064" y2="2.032" width="0.1524" layer="21"/>
<wire x1="3.937" y1="1.905" x2="4.064" y2="2.032" width="0.1524" layer="21"/>
<wire x1="4.699" y1="-2.032" x2="4.064" y2="-2.032" width="0.1524" layer="21"/>
<wire x1="3.937" y1="-1.905" x2="4.064" y2="-2.032" width="0.1524" layer="21"/>
<wire x1="-3.937" y1="1.905" x2="-4.064" y2="2.032" width="0.1524" layer="21"/>
<wire x1="-3.937" y1="1.905" x2="3.937" y2="1.905" width="0.1524" layer="21"/>
<wire x1="-3.937" y1="-1.905" x2="-4.064" y2="-2.032" width="0.1524" layer="21"/>
<wire x1="-3.937" y1="-1.905" x2="3.937" y2="-1.905" width="0.1524" layer="21"/>
<wire x1="-5.08" y1="1.651" x2="-5.08" y2="-1.651" width="0.1524" layer="21"/>
<wire x1="-4.699" y1="2.032" x2="-4.064" y2="2.032" width="0.1524" layer="21"/>
<wire x1="-4.699" y1="-2.032" x2="-4.064" y2="-2.032" width="0.1524" layer="21"/>
<wire x1="-7.62" y1="0" x2="-6.35" y2="0" width="0.762" layer="51"/>
<wire x1="6.35" y1="0" x2="7.62" y2="0" width="0.762" layer="51"/>
<pad name="1" x="-7.62" y="0" drill="0.9144" shape="octagon"/>
<pad name="2" x="7.62" y="0" drill="0.9144" shape="octagon"/>
<text x="-5.08" y="2.413" size="1.27" layer="25" ratio="10">&gt;NAME</text>
<text x="-3.5814" y="-0.635" size="1.27" layer="27" ratio="10">&gt;VALUE</text>
<rectangle x1="5.08" y1="-0.381" x2="6.477" y2="0.381" layer="21"/>
<rectangle x1="-6.477" y1="-0.381" x2="-5.08" y2="0.381" layer="21"/>
</package>
<package name="0411V" urn="urn:adsk.eagle:footprint:23078/1" library_version="10">
<description>&lt;b&gt;RESISTOR&lt;/b&gt;&lt;p&gt;
type 0411, grid 3.81 mm</description>
<wire x1="1.27" y1="0" x2="0.3048" y2="0" width="0.762" layer="51"/>
<wire x1="-1.5748" y1="0" x2="-2.54" y2="0" width="0.762" layer="51"/>
<circle x="-2.54" y="0" radius="2.032" width="0.1524" layer="21"/>
<circle x="-2.54" y="0" radius="1.016" width="0.1524" layer="51"/>
<pad name="1" x="-2.54" y="0" drill="0.9144" shape="octagon"/>
<pad name="2" x="1.27" y="0" drill="0.9144" shape="octagon"/>
<text x="-0.508" y="1.143" size="1.27" layer="25" ratio="10">&gt;NAME</text>
<text x="-0.5334" y="-2.413" size="1.27" layer="27" ratio="10">&gt;VALUE</text>
<rectangle x1="-1.4732" y1="-0.381" x2="0.2032" y2="0.381" layer="21"/>
</package>
<package name="0414/15" urn="urn:adsk.eagle:footprint:23079/1" library_version="10">
<description>&lt;b&gt;RESISTOR&lt;/b&gt;&lt;p&gt;
type 0414, grid 15 mm</description>
<wire x1="7.62" y1="0" x2="6.604" y2="0" width="0.8128" layer="51"/>
<wire x1="-7.62" y1="0" x2="-6.604" y2="0" width="0.8128" layer="51"/>
<wire x1="-6.096" y1="1.905" x2="-5.842" y2="2.159" width="0.1524" layer="21" curve="-90"/>
<wire x1="-6.096" y1="-1.905" x2="-5.842" y2="-2.159" width="0.1524" layer="21" curve="90"/>
<wire x1="5.842" y1="-2.159" x2="6.096" y2="-1.905" width="0.1524" layer="21" curve="90"/>
<wire x1="5.842" y1="2.159" x2="6.096" y2="1.905" width="0.1524" layer="21" curve="-90"/>
<wire x1="-6.096" y1="-1.905" x2="-6.096" y2="1.905" width="0.1524" layer="21"/>
<wire x1="-5.842" y1="2.159" x2="-4.953" y2="2.159" width="0.1524" layer="21"/>
<wire x1="-4.826" y1="2.032" x2="-4.953" y2="2.159" width="0.1524" layer="21"/>
<wire x1="-5.842" y1="-2.159" x2="-4.953" y2="-2.159" width="0.1524" layer="21"/>
<wire x1="-4.826" y1="-2.032" x2="-4.953" y2="-2.159" width="0.1524" layer="21"/>
<wire x1="4.826" y1="2.032" x2="4.953" y2="2.159" width="0.1524" layer="21"/>
<wire x1="4.826" y1="2.032" x2="-4.826" y2="2.032" width="0.1524" layer="21"/>
<wire x1="4.826" y1="-2.032" x2="4.953" y2="-2.159" width="0.1524" layer="21"/>
<wire x1="4.826" y1="-2.032" x2="-4.826" y2="-2.032" width="0.1524" layer="21"/>
<wire x1="5.842" y1="2.159" x2="4.953" y2="2.159" width="0.1524" layer="21"/>
<wire x1="5.842" y1="-2.159" x2="4.953" y2="-2.159" width="0.1524" layer="21"/>
<wire x1="6.096" y1="-1.905" x2="6.096" y2="1.905" width="0.1524" layer="21"/>
<pad name="1" x="-7.62" y="0" drill="1.016" shape="octagon"/>
<pad name="2" x="7.62" y="0" drill="1.016" shape="octagon"/>
<text x="-6.096" y="2.5654" size="1.27" layer="25" ratio="10">&gt;NAME</text>
<text x="-4.318" y="-0.5842" size="1.27" layer="27" ratio="10">&gt;VALUE</text>
<rectangle x1="6.096" y1="-0.4064" x2="6.5024" y2="0.4064" layer="21"/>
<rectangle x1="-6.5024" y1="-0.4064" x2="-6.096" y2="0.4064" layer="21"/>
</package>
<package name="0414V" urn="urn:adsk.eagle:footprint:23080/1" library_version="10">
<description>&lt;b&gt;RESISTOR&lt;/b&gt;&lt;p&gt;
type 0414, grid 5 mm</description>
<wire x1="2.54" y1="0" x2="1.397" y2="0" width="0.8128" layer="51"/>
<wire x1="-2.54" y1="0" x2="-1.397" y2="0" width="0.8128" layer="51"/>
<circle x="-2.54" y="0" radius="2.159" width="0.1524" layer="21"/>
<circle x="-2.54" y="0" radius="1.143" width="0.1524" layer="51"/>
<pad name="1" x="-2.54" y="0" drill="1.016" shape="octagon"/>
<pad name="2" x="2.54" y="0" drill="1.016" shape="octagon"/>
<text x="-0.381" y="1.1684" size="1.27" layer="25" ratio="10">&gt;NAME</text>
<text x="-0.381" y="-2.3622" size="1.27" layer="27" ratio="10">&gt;VALUE</text>
<rectangle x1="-1.2954" y1="-0.4064" x2="1.2954" y2="0.4064" layer="21"/>
</package>
<package name="0617/17" urn="urn:adsk.eagle:footprint:23081/1" library_version="10">
<description>&lt;b&gt;RESISTOR&lt;/b&gt;&lt;p&gt;
type 0617, grid 17.5 mm</description>
<wire x1="-8.89" y1="0" x2="-8.636" y2="0" width="0.8128" layer="51"/>
<wire x1="-7.874" y1="3.048" x2="-6.985" y2="3.048" width="0.1524" layer="21"/>
<wire x1="-6.731" y1="2.794" x2="-6.985" y2="3.048" width="0.1524" layer="21"/>
<wire x1="-7.874" y1="-3.048" x2="-6.985" y2="-3.048" width="0.1524" layer="21"/>
<wire x1="-6.731" y1="-2.794" x2="-6.985" y2="-3.048" width="0.1524" layer="21"/>
<wire x1="6.731" y1="2.794" x2="6.985" y2="3.048" width="0.1524" layer="21"/>
<wire x1="6.731" y1="2.794" x2="-6.731" y2="2.794" width="0.1524" layer="21"/>
<wire x1="6.731" y1="-2.794" x2="6.985" y2="-3.048" width="0.1524" layer="21"/>
<wire x1="6.731" y1="-2.794" x2="-6.731" y2="-2.794" width="0.1524" layer="21"/>
<wire x1="7.874" y1="3.048" x2="6.985" y2="3.048" width="0.1524" layer="21"/>
<wire x1="7.874" y1="-3.048" x2="6.985" y2="-3.048" width="0.1524" layer="21"/>
<wire x1="-8.255" y1="-2.667" x2="-8.255" y2="-1.016" width="0.1524" layer="21"/>
<wire x1="-8.255" y1="1.016" x2="-8.255" y2="-1.016" width="0.1524" layer="51"/>
<wire x1="-8.255" y1="1.016" x2="-8.255" y2="2.667" width="0.1524" layer="21"/>
<wire x1="8.255" y1="-2.667" x2="8.255" y2="-1.016" width="0.1524" layer="21"/>
<wire x1="8.255" y1="1.016" x2="8.255" y2="-1.016" width="0.1524" layer="51"/>
<wire x1="8.255" y1="1.016" x2="8.255" y2="2.667" width="0.1524" layer="21"/>
<wire x1="8.636" y1="0" x2="8.89" y2="0" width="0.8128" layer="51"/>
<wire x1="-8.255" y1="2.667" x2="-7.874" y2="3.048" width="0.1524" layer="21" curve="-90"/>
<wire x1="7.874" y1="3.048" x2="8.255" y2="2.667" width="0.1524" layer="21" curve="-90"/>
<wire x1="-8.255" y1="-2.667" x2="-7.874" y2="-3.048" width="0.1524" layer="21" curve="90"/>
<wire x1="7.874" y1="-3.048" x2="8.255" y2="-2.667" width="0.1524" layer="21" curve="90"/>
<pad name="1" x="-8.89" y="0" drill="1.016" shape="octagon"/>
<pad name="2" x="8.89" y="0" drill="1.016" shape="octagon"/>
<text x="-8.128" y="3.4544" size="1.27" layer="25" ratio="10">&gt;NAME</text>
<text x="-6.096" y="-0.7112" size="1.27" layer="27" ratio="10">&gt;VALUE</text>
<rectangle x1="-8.5344" y1="-0.4064" x2="-8.2296" y2="0.4064" layer="51"/>
<rectangle x1="8.2296" y1="-0.4064" x2="8.5344" y2="0.4064" layer="51"/>
</package>
<package name="0617/22" urn="urn:adsk.eagle:footprint:23082/1" library_version="10">
<description>&lt;b&gt;RESISTOR&lt;/b&gt;&lt;p&gt;
type 0617, grid 22.5 mm</description>
<wire x1="-10.287" y1="0" x2="-11.43" y2="0" width="0.8128" layer="51"/>
<wire x1="-8.255" y1="-2.667" x2="-8.255" y2="2.667" width="0.1524" layer="21"/>
<wire x1="-7.874" y1="3.048" x2="-6.985" y2="3.048" width="0.1524" layer="21"/>
<wire x1="-6.731" y1="2.794" x2="-6.985" y2="3.048" width="0.1524" layer="21"/>
<wire x1="-7.874" y1="-3.048" x2="-6.985" y2="-3.048" width="0.1524" layer="21"/>
<wire x1="-6.731" y1="-2.794" x2="-6.985" y2="-3.048" width="0.1524" layer="21"/>
<wire x1="6.731" y1="2.794" x2="6.985" y2="3.048" width="0.1524" layer="21"/>
<wire x1="6.731" y1="2.794" x2="-6.731" y2="2.794" width="0.1524" layer="21"/>
<wire x1="6.731" y1="-2.794" x2="6.985" y2="-3.048" width="0.1524" layer="21"/>
<wire x1="6.731" y1="-2.794" x2="-6.731" y2="-2.794" width="0.1524" layer="21"/>
<wire x1="7.874" y1="3.048" x2="6.985" y2="3.048" width="0.1524" layer="21"/>
<wire x1="7.874" y1="-3.048" x2="6.985" y2="-3.048" width="0.1524" layer="21"/>
<wire x1="8.255" y1="-2.667" x2="8.255" y2="2.667" width="0.1524" layer="21"/>
<wire x1="11.43" y1="0" x2="10.287" y2="0" width="0.8128" layer="51"/>
<wire x1="-8.255" y1="2.667" x2="-7.874" y2="3.048" width="0.1524" layer="21" curve="-90"/>
<wire x1="-8.255" y1="-2.667" x2="-7.874" y2="-3.048" width="0.1524" layer="21" curve="90"/>
<wire x1="7.874" y1="3.048" x2="8.255" y2="2.667" width="0.1524" layer="21" curve="-90"/>
<wire x1="7.874" y1="-3.048" x2="8.255" y2="-2.667" width="0.1524" layer="21" curve="90"/>
<pad name="1" x="-11.43" y="0" drill="1.016" shape="octagon"/>
<pad name="2" x="11.43" y="0" drill="1.016" shape="octagon"/>
<text x="-8.255" y="3.4544" size="1.27" layer="25" ratio="10">&gt;NAME</text>
<text x="-6.477" y="-0.5842" size="1.27" layer="27" ratio="10">&gt;VALUE</text>
<rectangle x1="-10.1854" y1="-0.4064" x2="-8.255" y2="0.4064" layer="21"/>
<rectangle x1="8.255" y1="-0.4064" x2="10.1854" y2="0.4064" layer="21"/>
</package>
<package name="0617V" urn="urn:adsk.eagle:footprint:23083/1" library_version="10">
<description>&lt;b&gt;RESISTOR&lt;/b&gt;&lt;p&gt;
type 0617, grid 5 mm</description>
<wire x1="-2.54" y1="0" x2="-1.27" y2="0" width="0.8128" layer="51"/>
<wire x1="1.27" y1="0" x2="2.54" y2="0" width="0.8128" layer="51"/>
<circle x="-2.54" y="0" radius="3.048" width="0.1524" layer="21"/>
<circle x="-2.54" y="0" radius="1.143" width="0.1524" layer="51"/>
<pad name="1" x="-2.54" y="0" drill="1.016" shape="octagon"/>
<pad name="2" x="2.54" y="0" drill="1.016" shape="octagon"/>
<text x="0.635" y="1.4224" size="1.27" layer="25" ratio="10">&gt;NAME</text>
<text x="0.635" y="-2.6162" size="1.27" layer="27" ratio="10">&gt;VALUE</text>
<rectangle x1="-1.3208" y1="-0.4064" x2="1.3208" y2="0.4064" layer="21"/>
</package>
<package name="0922/22" urn="urn:adsk.eagle:footprint:23084/1" library_version="10">
<description>&lt;b&gt;RESISTOR&lt;/b&gt;&lt;p&gt;
type 0922, grid 22.5 mm</description>
<wire x1="11.43" y1="0" x2="10.795" y2="0" width="0.8128" layer="51"/>
<wire x1="-11.43" y1="0" x2="-10.795" y2="0" width="0.8128" layer="51"/>
<wire x1="-10.16" y1="-4.191" x2="-10.16" y2="4.191" width="0.1524" layer="21"/>
<wire x1="-9.779" y1="4.572" x2="-8.89" y2="4.572" width="0.1524" layer="21"/>
<wire x1="-8.636" y1="4.318" x2="-8.89" y2="4.572" width="0.1524" layer="21"/>
<wire x1="-9.779" y1="-4.572" x2="-8.89" y2="-4.572" width="0.1524" layer="21"/>
<wire x1="-8.636" y1="-4.318" x2="-8.89" y2="-4.572" width="0.1524" layer="21"/>
<wire x1="8.636" y1="4.318" x2="8.89" y2="4.572" width="0.1524" layer="21"/>
<wire x1="8.636" y1="4.318" x2="-8.636" y2="4.318" width="0.1524" layer="21"/>
<wire x1="8.636" y1="-4.318" x2="8.89" y2="-4.572" width="0.1524" layer="21"/>
<wire x1="8.636" y1="-4.318" x2="-8.636" y2="-4.318" width="0.1524" layer="21"/>
<wire x1="9.779" y1="4.572" x2="8.89" y2="4.572" width="0.1524" layer="21"/>
<wire x1="9.779" y1="-4.572" x2="8.89" y2="-4.572" width="0.1524" layer="21"/>
<wire x1="10.16" y1="-4.191" x2="10.16" y2="4.191" width="0.1524" layer="21"/>
<wire x1="-10.16" y1="-4.191" x2="-9.779" y2="-4.572" width="0.1524" layer="21" curve="90"/>
<wire x1="-10.16" y1="4.191" x2="-9.779" y2="4.572" width="0.1524" layer="21" curve="-90"/>
<wire x1="9.779" y1="-4.572" x2="10.16" y2="-4.191" width="0.1524" layer="21" curve="90"/>
<wire x1="9.779" y1="4.572" x2="10.16" y2="4.191" width="0.1524" layer="21" curve="-90"/>
<pad name="1" x="-11.43" y="0" drill="1.016" shape="octagon"/>
<pad name="2" x="11.43" y="0" drill="1.016" shape="octagon"/>
<text x="-10.16" y="5.1054" size="1.27" layer="25" ratio="10">&gt;NAME</text>
<text x="-6.477" y="-0.5842" size="1.27" layer="27" ratio="10">&gt;VALUE</text>
<rectangle x1="-10.7188" y1="-0.4064" x2="-10.16" y2="0.4064" layer="51"/>
<rectangle x1="10.16" y1="-0.4064" x2="10.3124" y2="0.4064" layer="21"/>
<rectangle x1="-10.3124" y1="-0.4064" x2="-10.16" y2="0.4064" layer="21"/>
<rectangle x1="10.16" y1="-0.4064" x2="10.7188" y2="0.4064" layer="51"/>
</package>
<package name="P0613V" urn="urn:adsk.eagle:footprint:23085/1" library_version="10">
<description>&lt;b&gt;RESISTOR&lt;/b&gt;&lt;p&gt;
type 0613, grid 5 mm</description>
<wire x1="2.54" y1="0" x2="1.397" y2="0" width="0.8128" layer="51"/>
<wire x1="-2.54" y1="0" x2="-1.397" y2="0" width="0.8128" layer="51"/>
<circle x="-2.54" y="0" radius="2.286" width="0.1524" layer="21"/>
<circle x="-2.54" y="0" radius="1.143" width="0.1524" layer="51"/>
<pad name="1" x="-2.54" y="0" drill="1.016" shape="octagon"/>
<pad name="2" x="2.54" y="0" drill="1.016" shape="octagon"/>
<text x="-0.254" y="1.143" size="1.27" layer="25" ratio="10">&gt;NAME</text>
<text x="-0.254" y="-2.413" size="1.27" layer="27" ratio="10">&gt;VALUE</text>
<rectangle x1="-1.2954" y1="-0.4064" x2="1.3208" y2="0.4064" layer="21"/>
</package>
<package name="P0613/15" urn="urn:adsk.eagle:footprint:23086/1" library_version="10">
<description>&lt;b&gt;RESISTOR&lt;/b&gt;&lt;p&gt;
type 0613, grid 15 mm</description>
<wire x1="7.62" y1="0" x2="6.985" y2="0" width="0.8128" layer="51"/>
<wire x1="-7.62" y1="0" x2="-6.985" y2="0" width="0.8128" layer="51"/>
<wire x1="-6.477" y1="2.032" x2="-6.223" y2="2.286" width="0.1524" layer="21" curve="-90"/>
<wire x1="-6.477" y1="-2.032" x2="-6.223" y2="-2.286" width="0.1524" layer="21" curve="90"/>
<wire x1="6.223" y1="-2.286" x2="6.477" y2="-2.032" width="0.1524" layer="21" curve="90"/>
<wire x1="6.223" y1="2.286" x2="6.477" y2="2.032" width="0.1524" layer="21" curve="-90"/>
<wire x1="-6.223" y1="2.286" x2="-5.334" y2="2.286" width="0.1524" layer="21"/>
<wire x1="-5.207" y1="2.159" x2="-5.334" y2="2.286" width="0.1524" layer="21"/>
<wire x1="-6.223" y1="-2.286" x2="-5.334" y2="-2.286" width="0.1524" layer="21"/>
<wire x1="-5.207" y1="-2.159" x2="-5.334" y2="-2.286" width="0.1524" layer="21"/>
<wire x1="5.207" y1="2.159" x2="5.334" y2="2.286" width="0.1524" layer="21"/>
<wire x1="5.207" y1="2.159" x2="-5.207" y2="2.159" width="0.1524" layer="21"/>
<wire x1="5.207" y1="-2.159" x2="5.334" y2="-2.286" width="0.1524" layer="21"/>
<wire x1="5.207" y1="-2.159" x2="-5.207" y2="-2.159" width="0.1524" layer="21"/>
<wire x1="6.223" y1="2.286" x2="5.334" y2="2.286" width="0.1524" layer="21"/>
<wire x1="6.223" y1="-2.286" x2="5.334" y2="-2.286" width="0.1524" layer="21"/>
<wire x1="6.477" y1="-0.635" x2="6.477" y2="-2.032" width="0.1524" layer="21"/>
<wire x1="6.477" y1="-0.635" x2="6.477" y2="0.635" width="0.1524" layer="51"/>
<wire x1="6.477" y1="2.032" x2="6.477" y2="0.635" width="0.1524" layer="21"/>
<wire x1="-6.477" y1="-2.032" x2="-6.477" y2="-0.635" width="0.1524" layer="21"/>
<wire x1="-6.477" y1="0.635" x2="-6.477" y2="-0.635" width="0.1524" layer="51"/>
<wire x1="-6.477" y1="0.635" x2="-6.477" y2="2.032" width="0.1524" layer="21"/>
<pad name="1" x="-7.62" y="0" drill="1.016" shape="octagon"/>
<pad name="2" x="7.62" y="0" drill="1.016" shape="octagon"/>
<text x="-6.477" y="2.6924" size="1.27" layer="25" ratio="10">&gt;NAME</text>
<text x="-4.318" y="-0.7112" size="1.27" layer="27" ratio="10">&gt;VALUE</text>
<rectangle x1="-7.0358" y1="-0.4064" x2="-6.477" y2="0.4064" layer="51"/>
<rectangle x1="6.477" y1="-0.4064" x2="7.0358" y2="0.4064" layer="51"/>
</package>
<package name="P0817/22" urn="urn:adsk.eagle:footprint:23087/1" library_version="10">
<description>&lt;b&gt;RESISTOR&lt;/b&gt;&lt;p&gt;
type 0817, grid 22.5 mm</description>
<wire x1="-10.414" y1="0" x2="-11.43" y2="0" width="0.8128" layer="51"/>
<wire x1="-8.509" y1="-3.429" x2="-8.509" y2="3.429" width="0.1524" layer="21"/>
<wire x1="-8.128" y1="3.81" x2="-7.239" y2="3.81" width="0.1524" layer="21"/>
<wire x1="-6.985" y1="3.556" x2="-7.239" y2="3.81" width="0.1524" layer="21"/>
<wire x1="-8.128" y1="-3.81" x2="-7.239" y2="-3.81" width="0.1524" layer="21"/>
<wire x1="-6.985" y1="-3.556" x2="-7.239" y2="-3.81" width="0.1524" layer="21"/>
<wire x1="6.985" y1="3.556" x2="7.239" y2="3.81" width="0.1524" layer="21"/>
<wire x1="6.985" y1="3.556" x2="-6.985" y2="3.556" width="0.1524" layer="21"/>
<wire x1="6.985" y1="-3.556" x2="7.239" y2="-3.81" width="0.1524" layer="21"/>
<wire x1="6.985" y1="-3.556" x2="-6.985" y2="-3.556" width="0.1524" layer="21"/>
<wire x1="8.128" y1="3.81" x2="7.239" y2="3.81" width="0.1524" layer="21"/>
<wire x1="8.128" y1="-3.81" x2="7.239" y2="-3.81" width="0.1524" layer="21"/>
<wire x1="8.509" y1="-3.429" x2="8.509" y2="3.429" width="0.1524" layer="21"/>
<wire x1="11.43" y1="0" x2="10.414" y2="0" width="0.8128" layer="51"/>
<wire x1="-8.509" y1="3.429" x2="-8.128" y2="3.81" width="0.1524" layer="21" curve="-90"/>
<wire x1="-8.509" y1="-3.429" x2="-8.128" y2="-3.81" width="0.1524" layer="21" curve="90"/>
<wire x1="8.128" y1="3.81" x2="8.509" y2="3.429" width="0.1524" layer="21" curve="-90"/>
<wire x1="8.128" y1="-3.81" x2="8.509" y2="-3.429" width="0.1524" layer="21" curve="90"/>
<pad name="1" x="-11.43" y="0" drill="1.016" shape="octagon"/>
<pad name="2" x="11.43" y="0" drill="1.016" shape="octagon"/>
<text x="-8.382" y="4.2164" size="1.27" layer="25" ratio="10">&gt;NAME</text>
<text x="-6.223" y="-0.5842" size="1.27" layer="27" ratio="10">&gt;VALUE</text>
<text x="6.604" y="-2.2606" size="1.27" layer="51" ratio="10" rot="R90">0817</text>
<rectangle x1="8.509" y1="-0.4064" x2="10.3124" y2="0.4064" layer="21"/>
<rectangle x1="-10.3124" y1="-0.4064" x2="-8.509" y2="0.4064" layer="21"/>
</package>
<package name="P0817V" urn="urn:adsk.eagle:footprint:23088/1" library_version="10">
<description>&lt;b&gt;RESISTOR&lt;/b&gt;&lt;p&gt;
type 0817, grid 6.35 mm</description>
<wire x1="-3.81" y1="0" x2="-5.08" y2="0" width="0.8128" layer="51"/>
<wire x1="1.27" y1="0" x2="0" y2="0" width="0.8128" layer="51"/>
<circle x="-5.08" y="0" radius="3.81" width="0.1524" layer="21"/>
<circle x="-5.08" y="0" radius="1.27" width="0.1524" layer="51"/>
<pad name="1" x="-5.08" y="0" drill="1.016" shape="octagon"/>
<pad name="2" x="1.27" y="0" drill="1.016" shape="octagon"/>
<text x="-1.016" y="1.27" size="1.27" layer="25" ratio="10">&gt;NAME</text>
<text x="-1.016" y="-2.54" size="1.27" layer="27" ratio="10">&gt;VALUE</text>
<text x="-6.858" y="2.032" size="1.016" layer="21" ratio="12">0817</text>
<rectangle x1="-3.81" y1="-0.4064" x2="0" y2="0.4064" layer="21"/>
</package>
<package name="V234/12" urn="urn:adsk.eagle:footprint:23089/1" library_version="10">
<description>&lt;b&gt;RESISTOR&lt;/b&gt;&lt;p&gt;
type V234, grid 12.5 mm</description>
<wire x1="-4.953" y1="1.524" x2="-4.699" y2="1.778" width="0.1524" layer="21" curve="-90"/>
<wire x1="4.699" y1="1.778" x2="4.953" y2="1.524" width="0.1524" layer="21" curve="-90"/>
<wire x1="4.699" y1="-1.778" x2="4.953" y2="-1.524" width="0.1524" layer="21" curve="90"/>
<wire x1="-4.953" y1="-1.524" x2="-4.699" y2="-1.778" width="0.1524" layer="21" curve="90"/>
<wire x1="-4.699" y1="1.778" x2="4.699" y2="1.778" width="0.1524" layer="21"/>
<wire x1="-4.953" y1="1.524" x2="-4.953" y2="-1.524" width="0.1524" layer="21"/>
<wire x1="4.699" y1="-1.778" x2="-4.699" y2="-1.778" width="0.1524" layer="21"/>
<wire x1="4.953" y1="1.524" x2="4.953" y2="-1.524" width="0.1524" layer="21"/>
<wire x1="6.35" y1="0" x2="5.461" y2="0" width="0.8128" layer="51"/>
<wire x1="-6.35" y1="0" x2="-5.461" y2="0" width="0.8128" layer="51"/>
<pad name="1" x="-6.35" y="0" drill="1.016" shape="octagon"/>
<pad name="2" x="6.35" y="0" drill="1.016" shape="octagon"/>
<text x="-4.953" y="2.159" size="1.27" layer="25" ratio="10">&gt;NAME</text>
<text x="-3.81" y="-0.635" size="1.27" layer="27" ratio="10">&gt;VALUE</text>
<rectangle x1="4.953" y1="-0.4064" x2="5.4102" y2="0.4064" layer="21"/>
<rectangle x1="-5.4102" y1="-0.4064" x2="-4.953" y2="0.4064" layer="21"/>
</package>
<package name="V235/17" urn="urn:adsk.eagle:footprint:23090/1" library_version="10">
<description>&lt;b&gt;RESISTOR&lt;/b&gt;&lt;p&gt;
type V235, grid 17.78 mm</description>
<wire x1="-6.731" y1="2.921" x2="6.731" y2="2.921" width="0.1524" layer="21"/>
<wire x1="-7.112" y1="2.54" x2="-7.112" y2="-2.54" width="0.1524" layer="21"/>
<wire x1="6.731" y1="-2.921" x2="-6.731" y2="-2.921" width="0.1524" layer="21"/>
<wire x1="7.112" y1="2.54" x2="7.112" y2="-2.54" width="0.1524" layer="21"/>
<wire x1="8.89" y1="0" x2="7.874" y2="0" width="1.016" layer="51"/>
<wire x1="-7.874" y1="0" x2="-8.89" y2="0" width="1.016" layer="51"/>
<wire x1="-7.112" y1="-2.54" x2="-6.731" y2="-2.921" width="0.1524" layer="21" curve="90"/>
<wire x1="6.731" y1="2.921" x2="7.112" y2="2.54" width="0.1524" layer="21" curve="-90"/>
<wire x1="6.731" y1="-2.921" x2="7.112" y2="-2.54" width="0.1524" layer="21" curve="90"/>
<wire x1="-7.112" y1="2.54" x2="-6.731" y2="2.921" width="0.1524" layer="21" curve="-90"/>
<pad name="1" x="-8.89" y="0" drill="1.1938" shape="octagon"/>
<pad name="2" x="8.89" y="0" drill="1.1938" shape="octagon"/>
<text x="-6.858" y="3.302" size="1.27" layer="25" ratio="10">&gt;NAME</text>
<text x="-5.842" y="-0.635" size="1.27" layer="27" ratio="10">&gt;VALUE</text>
<rectangle x1="7.112" y1="-0.508" x2="7.747" y2="0.508" layer="21"/>
<rectangle x1="-7.747" y1="-0.508" x2="-7.112" y2="0.508" layer="21"/>
</package>
<package name="V526-0" urn="urn:adsk.eagle:footprint:23091/1" library_version="10">
<description>&lt;b&gt;RESISTOR&lt;/b&gt;&lt;p&gt;
type V526-0, grid 2.5 mm</description>
<wire x1="-2.54" y1="1.016" x2="-2.286" y2="1.27" width="0.1524" layer="21" curve="-90"/>
<wire x1="2.286" y1="1.27" x2="2.54" y2="1.016" width="0.1524" layer="21" curve="-90"/>
<wire x1="2.286" y1="-1.27" x2="2.54" y2="-1.016" width="0.1524" layer="21" curve="90"/>
<wire x1="-2.54" y1="-1.016" x2="-2.286" y2="-1.27" width="0.1524" layer="21" curve="90"/>
<wire x1="2.286" y1="1.27" x2="-2.286" y2="1.27" width="0.1524" layer="21"/>
<wire x1="2.54" y1="-1.016" x2="2.54" y2="1.016" width="0.1524" layer="21"/>
<wire x1="-2.286" y1="-1.27" x2="2.286" y2="-1.27" width="0.1524" layer="21"/>
<wire x1="-2.54" y1="1.016" x2="-2.54" y2="-1.016" width="0.1524" layer="21"/>
<pad name="1" x="-1.27" y="0" drill="0.8128" shape="octagon"/>
<pad name="2" x="1.27" y="0" drill="0.8128" shape="octagon"/>
<text x="-2.413" y="1.651" size="1.27" layer="25" ratio="10">&gt;NAME</text>
<text x="-2.413" y="-2.794" size="1.27" layer="27" ratio="10">&gt;VALUE</text>
</package>
<package name="MINI_MELF-0102AX" urn="urn:adsk.eagle:footprint:23100/1" library_version="10">
<description>&lt;b&gt;Mini MELF 0102 Axial&lt;/b&gt;</description>
<circle x="0" y="0" radius="0.6" width="0" layer="51"/>
<circle x="0" y="0" radius="0.6" width="0" layer="52"/>
<smd name="1" x="0" y="0" dx="1.9" dy="1.9" layer="1" roundness="100"/>
<smd name="2" x="0" y="0" dx="1.9" dy="1.9" layer="16" roundness="100"/>
<text x="-1.27" y="0.9525" size="1.27" layer="25">&gt;NAME</text>
<text x="-1.27" y="-2.2225" size="1.27" layer="27">&gt;VALUE</text>
<hole x="0" y="0" drill="1.3"/>
</package>
<package name="0922V" urn="urn:adsk.eagle:footprint:23098/1" library_version="10">
<description>&lt;b&gt;RESISTOR&lt;/b&gt;&lt;p&gt;
type 0922, grid 7.5 mm</description>
<wire x1="2.54" y1="0" x2="1.397" y2="0" width="0.8128" layer="51"/>
<wire x1="-5.08" y1="0" x2="-3.81" y2="0" width="0.8128" layer="51"/>
<circle x="-5.08" y="0" radius="4.572" width="0.1524" layer="21"/>
<circle x="-5.08" y="0" radius="1.905" width="0.1524" layer="21"/>
<pad name="1" x="-5.08" y="0" drill="1.016" shape="octagon"/>
<pad name="2" x="2.54" y="0" drill="1.016" shape="octagon"/>
<text x="-0.508" y="1.6764" size="1.27" layer="25" ratio="10">&gt;NAME</text>
<text x="-0.508" y="-2.9972" size="1.27" layer="27" ratio="10">&gt;VALUE</text>
<text x="-6.858" y="2.54" size="1.016" layer="21" ratio="12">0922</text>
<rectangle x1="-3.81" y1="-0.4064" x2="1.3208" y2="0.4064" layer="21"/>
</package>
<package name="MINI_MELF-0102R" urn="urn:adsk.eagle:footprint:23092/1" library_version="10">
<description>&lt;b&gt;CECC Size RC2211&lt;/b&gt; Reflow Soldering&lt;p&gt;
source Beyschlag</description>
<wire x1="-1" y1="-0.5" x2="1" y2="-0.5" width="0.2032" layer="51"/>
<wire x1="1" y1="-0.5" x2="1" y2="0.5" width="0.2032" layer="51"/>
<wire x1="1" y1="0.5" x2="-1" y2="0.5" width="0.2032" layer="51"/>
<wire x1="-1" y1="0.5" x2="-1" y2="-0.5" width="0.2032" layer="51"/>
<smd name="1" x="-0.9" y="0" dx="0.5" dy="1.3" layer="1"/>
<smd name="2" x="0.9" y="0" dx="0.5" dy="1.3" layer="1"/>
<text x="-1.27" y="0.9525" size="1.27" layer="25">&gt;NAME</text>
<text x="-1.27" y="-2.2225" size="1.27" layer="27">&gt;VALUE</text>
</package>
<package name="MINI_MELF-0102W" urn="urn:adsk.eagle:footprint:23093/1" library_version="10">
<description>&lt;b&gt;CECC Size RC2211&lt;/b&gt; Wave Soldering&lt;p&gt;
source Beyschlag</description>
<wire x1="-1" y1="-0.5" x2="1" y2="-0.5" width="0.2032" layer="51"/>
<wire x1="1" y1="-0.5" x2="1" y2="0.5" width="0.2032" layer="51"/>
<wire x1="1" y1="0.5" x2="-1" y2="0.5" width="0.2032" layer="51"/>
<wire x1="-1" y1="0.5" x2="-1" y2="-0.5" width="0.2032" layer="51"/>
<smd name="1" x="-0.95" y="0" dx="0.6" dy="1.3" layer="1"/>
<smd name="2" x="0.95" y="0" dx="0.6" dy="1.3" layer="1"/>
<text x="-1.27" y="0.9525" size="1.27" layer="25">&gt;NAME</text>
<text x="-1.27" y="-2.2225" size="1.27" layer="27">&gt;VALUE</text>
</package>
<package name="MINI_MELF-0204R" urn="urn:adsk.eagle:footprint:25676/1" library_version="10">
<description>&lt;b&gt;CECC Size RC3715&lt;/b&gt; Reflow Soldering&lt;p&gt;
source Beyschlag</description>
<wire x1="-1.7" y1="-0.6" x2="1.7" y2="-0.6" width="0.2032" layer="51"/>
<wire x1="1.7" y1="-0.6" x2="1.7" y2="0.6" width="0.2032" layer="51"/>
<wire x1="1.7" y1="0.6" x2="-1.7" y2="0.6" width="0.2032" layer="51"/>
<wire x1="-1.7" y1="0.6" x2="-1.7" y2="-0.6" width="0.2032" layer="51"/>
<wire x1="0.938" y1="0.6" x2="-0.938" y2="0.6" width="0.2032" layer="21"/>
<wire x1="-0.938" y1="-0.6" x2="0.938" y2="-0.6" width="0.2032" layer="21"/>
<smd name="1" x="-1.5" y="0" dx="0.8" dy="1.6" layer="1"/>
<smd name="2" x="1.5" y="0" dx="0.8" dy="1.6" layer="1"/>
<text x="-1.27" y="0.9525" size="1.27" layer="25">&gt;NAME</text>
<text x="-1.27" y="-2.2225" size="1.27" layer="27">&gt;VALUE</text>
</package>
<package name="MINI_MELF-0204W" urn="urn:adsk.eagle:footprint:25677/1" library_version="10">
<description>&lt;b&gt;CECC Size RC3715&lt;/b&gt; Wave Soldering&lt;p&gt;
source Beyschlag</description>
<wire x1="-1.7" y1="-0.6" x2="1.7" y2="-0.6" width="0.2032" layer="51"/>
<wire x1="1.7" y1="-0.6" x2="1.7" y2="0.6" width="0.2032" layer="51"/>
<wire x1="1.7" y1="0.6" x2="-1.7" y2="0.6" width="0.2032" layer="51"/>
<wire x1="-1.7" y1="0.6" x2="-1.7" y2="-0.6" width="0.2032" layer="51"/>
<wire x1="0.684" y1="0.6" x2="-0.684" y2="0.6" width="0.2032" layer="21"/>
<wire x1="-0.684" y1="-0.6" x2="0.684" y2="-0.6" width="0.2032" layer="21"/>
<smd name="1" x="-1.5" y="0" dx="1.2" dy="1.6" layer="1"/>
<smd name="2" x="1.5" y="0" dx="1.2" dy="1.6" layer="1"/>
<text x="-1.27" y="0.9525" size="1.27" layer="25">&gt;NAME</text>
<text x="-1.27" y="-2.2225" size="1.27" layer="27">&gt;VALUE</text>
</package>
<package name="MINI_MELF-0207R" urn="urn:adsk.eagle:footprint:25678/1" library_version="10">
<description>&lt;b&gt;CECC Size RC6123&lt;/b&gt; Reflow Soldering&lt;p&gt;
source Beyschlag</description>
<wire x1="-2.8" y1="-1" x2="2.8" y2="-1" width="0.2032" layer="51"/>
<wire x1="2.8" y1="-1" x2="2.8" y2="1" width="0.2032" layer="51"/>
<wire x1="2.8" y1="1" x2="-2.8" y2="1" width="0.2032" layer="51"/>
<wire x1="-2.8" y1="1" x2="-2.8" y2="-1" width="0.2032" layer="51"/>
<wire x1="1.2125" y1="1" x2="-1.2125" y2="1" width="0.2032" layer="21"/>
<wire x1="-1.2125" y1="-1" x2="1.2125" y2="-1" width="0.2032" layer="21"/>
<smd name="1" x="-2.25" y="0" dx="1.6" dy="2.5" layer="1"/>
<smd name="2" x="2.25" y="0" dx="1.6" dy="2.5" layer="1"/>
<text x="-2.2225" y="1.5875" size="1.27" layer="25">&gt;NAME</text>
<text x="-2.2225" y="-2.54" size="1.27" layer="27">&gt;VALUE</text>
</package>
<package name="MINI_MELF-0207W" urn="urn:adsk.eagle:footprint:25679/1" library_version="10">
<description>&lt;b&gt;CECC Size RC6123&lt;/b&gt; Wave Soldering&lt;p&gt;
source Beyschlag</description>
<wire x1="-2.8" y1="-1" x2="2.8" y2="-1" width="0.2032" layer="51"/>
<wire x1="2.8" y1="-1" x2="2.8" y2="1" width="0.2032" layer="51"/>
<wire x1="2.8" y1="1" x2="-2.8" y2="1" width="0.2032" layer="51"/>
<wire x1="-2.8" y1="1" x2="-2.8" y2="-1" width="0.2032" layer="51"/>
<wire x1="1.149" y1="1" x2="-1.149" y2="1" width="0.2032" layer="21"/>
<wire x1="-1.149" y1="-1" x2="1.149" y2="-1" width="0.2032" layer="21"/>
<smd name="1" x="-2.6" y="0" dx="2.4" dy="2.5" layer="1"/>
<smd name="2" x="2.6" y="0" dx="2.4" dy="2.5" layer="1"/>
<text x="-2.54" y="1.5875" size="1.27" layer="25">&gt;NAME</text>
<text x="-2.54" y="-2.54" size="1.27" layer="27">&gt;VALUE</text>
</package>
<package name="RDH/15" urn="urn:adsk.eagle:footprint:23099/1" library_version="10">
<description>&lt;b&gt;RESISTOR&lt;/b&gt;&lt;p&gt;
type RDH, grid 15 mm</description>
<wire x1="-7.62" y1="0" x2="-6.858" y2="0" width="0.8128" layer="51"/>
<wire x1="-6.096" y1="3.048" x2="-5.207" y2="3.048" width="0.1524" layer="21"/>
<wire x1="-4.953" y1="2.794" x2="-5.207" y2="3.048" width="0.1524" layer="21"/>
<wire x1="-6.096" y1="-3.048" x2="-5.207" y2="-3.048" width="0.1524" layer="21"/>
<wire x1="-4.953" y1="-2.794" x2="-5.207" y2="-3.048" width="0.1524" layer="21"/>
<wire x1="4.953" y1="2.794" x2="5.207" y2="3.048" width="0.1524" layer="21"/>
<wire x1="4.953" y1="2.794" x2="-4.953" y2="2.794" width="0.1524" layer="21"/>
<wire x1="4.953" y1="-2.794" x2="5.207" y2="-3.048" width="0.1524" layer="21"/>
<wire x1="4.953" y1="-2.794" x2="-4.953" y2="-2.794" width="0.1524" layer="21"/>
<wire x1="6.096" y1="3.048" x2="5.207" y2="3.048" width="0.1524" layer="21"/>
<wire x1="6.096" y1="-3.048" x2="5.207" y2="-3.048" width="0.1524" layer="21"/>
<wire x1="-6.477" y1="-2.667" x2="-6.477" y2="-1.016" width="0.1524" layer="21"/>
<wire x1="-6.477" y1="1.016" x2="-6.477" y2="-1.016" width="0.1524" layer="51"/>
<wire x1="-6.477" y1="1.016" x2="-6.477" y2="2.667" width="0.1524" layer="21"/>
<wire x1="6.477" y1="-2.667" x2="6.477" y2="-1.016" width="0.1524" layer="21"/>
<wire x1="6.477" y1="1.016" x2="6.477" y2="-1.016" width="0.1524" layer="51"/>
<wire x1="6.477" y1="1.016" x2="6.477" y2="2.667" width="0.1524" layer="21"/>
<wire x1="6.858" y1="0" x2="7.62" y2="0" width="0.8128" layer="51"/>
<wire x1="-6.477" y1="2.667" x2="-6.096" y2="3.048" width="0.1524" layer="21" curve="-90"/>
<wire x1="6.096" y1="3.048" x2="6.477" y2="2.667" width="0.1524" layer="21" curve="-90"/>
<wire x1="-6.477" y1="-2.667" x2="-6.096" y2="-3.048" width="0.1524" layer="21" curve="90"/>
<wire x1="6.096" y1="-3.048" x2="6.477" y2="-2.667" width="0.1524" layer="21" curve="90"/>
<pad name="1" x="-7.62" y="0" drill="1.016" shape="octagon"/>
<pad name="2" x="7.62" y="0" drill="1.016" shape="octagon"/>
<text x="-6.35" y="3.4544" size="1.27" layer="25" ratio="10">&gt;NAME</text>
<text x="-4.318" y="-0.5842" size="1.27" layer="27" ratio="10">&gt;VALUE</text>
<text x="4.572" y="-1.7272" size="1.27" layer="51" ratio="10" rot="R90">RDH</text>
<rectangle x1="-6.7564" y1="-0.4064" x2="-6.4516" y2="0.4064" layer="51"/>
<rectangle x1="6.4516" y1="-0.4064" x2="6.7564" y2="0.4064" layer="51"/>
</package>
<package name="0204V" urn="urn:adsk.eagle:footprint:22999/1" library_version="10">
<description>&lt;b&gt;RESISTOR&lt;/b&gt;&lt;p&gt;
type 0204, grid 2.5 mm</description>
<wire x1="-1.27" y1="0" x2="1.27" y2="0" width="0.508" layer="51"/>
<wire x1="-0.127" y1="0" x2="0.127" y2="0" width="0.508" layer="21"/>
<circle x="-1.27" y="0" radius="0.889" width="0.1524" layer="51"/>
<circle x="-1.27" y="0" radius="0.635" width="0.0508" layer="51"/>
<pad name="1" x="-1.27" y="0" drill="0.8128" shape="octagon"/>
<pad name="2" x="1.27" y="0" drill="0.8128" shape="octagon"/>
<text x="-2.1336" y="1.1684" size="1.27" layer="25" ratio="10">&gt;NAME</text>
<text x="-2.1336" y="-2.3114" size="1.27" layer="27" ratio="10">&gt;VALUE</text>
</package>
<package name="0309V" urn="urn:adsk.eagle:footprint:23075/1" library_version="10">
<description>&lt;b&gt;RESISTOR&lt;/b&gt;&lt;p&gt;
type 0309, grid 2.5 mm</description>
<wire x1="1.27" y1="0" x2="0.635" y2="0" width="0.6096" layer="51"/>
<wire x1="-0.635" y1="0" x2="-1.27" y2="0" width="0.6096" layer="51"/>
<circle x="-1.27" y="0" radius="1.524" width="0.1524" layer="21"/>
<circle x="-1.27" y="0" radius="0.762" width="0.1524" layer="51"/>
<pad name="1" x="-1.27" y="0" drill="0.8128" shape="octagon"/>
<pad name="2" x="1.27" y="0" drill="0.8128" shape="octagon"/>
<text x="0.254" y="1.016" size="1.27" layer="25" ratio="10">&gt;NAME</text>
<text x="0.254" y="-2.2098" size="1.27" layer="27" ratio="10">&gt;VALUE</text>
<rectangle x1="0.254" y1="-0.3048" x2="0.5588" y2="0.3048" layer="51"/>
<rectangle x1="-0.635" y1="-0.3048" x2="-0.3302" y2="0.3048" layer="51"/>
<rectangle x1="-0.3302" y1="-0.3048" x2="0.254" y2="0.3048" layer="21"/>
</package>
<package name="R0201" urn="urn:adsk.eagle:footprint:25683/1" library_version="10">
<description>&lt;b&gt;RESISTOR&lt;/b&gt; chip&lt;p&gt;
Source: http://www.vishay.com/docs/20008/dcrcw.pdf</description>
<smd name="1" x="-0.255" y="0" dx="0.28" dy="0.43" layer="1"/>
<smd name="2" x="0.255" y="0" dx="0.28" dy="0.43" layer="1"/>
<text x="-0.635" y="0.635" size="1.27" layer="25">&gt;NAME</text>
<text x="-0.635" y="-1.905" size="1.27" layer="27">&gt;VALUE</text>
<rectangle x1="-0.3" y1="-0.15" x2="-0.15" y2="0.15" layer="51"/>
<rectangle x1="0.15" y1="-0.15" x2="0.3" y2="0.15" layer="51"/>
<rectangle x1="-0.15" y1="-0.15" x2="0.15" y2="0.15" layer="21"/>
</package>
<package name="VMTA55" urn="urn:adsk.eagle:footprint:25689/1" library_version="10">
<description>&lt;b&gt;Bulk Metal® Foil Technology&lt;/b&gt;, Tubular Axial Lead Resistors, Meets or Exceeds MIL-R-39005 Requirements&lt;p&gt;
MIL SIZE RNC55&lt;br&gt;
Source: VISHAY .. vta56.pdf</description>
<wire x1="-5.08" y1="0" x2="-4.26" y2="0" width="0.6096" layer="51"/>
<wire x1="3.3375" y1="-1.45" x2="3.3375" y2="1.45" width="0.1524" layer="21"/>
<wire x1="3.3375" y1="1.45" x2="-3.3625" y2="1.45" width="0.1524" layer="21"/>
<wire x1="-3.3625" y1="1.45" x2="-3.3625" y2="-1.45" width="0.1524" layer="21"/>
<wire x1="-3.3625" y1="-1.45" x2="3.3375" y2="-1.45" width="0.1524" layer="21"/>
<wire x1="4.235" y1="0" x2="5.08" y2="0" width="0.6096" layer="51"/>
<pad name="1" x="-5.08" y="0" drill="1.1" shape="octagon"/>
<pad name="2" x="5.08" y="0" drill="1.1" shape="octagon"/>
<text x="-3.175" y="1.905" size="1.27" layer="25" ratio="10">&gt;NAME</text>
<text x="-3.175" y="-0.635" size="1.27" layer="27" ratio="10">&gt;VALUE</text>
<rectangle x1="-4.26" y1="-0.3048" x2="-3.3075" y2="0.3048" layer="21"/>
<rectangle x1="3.2825" y1="-0.3048" x2="4.235" y2="0.3048" layer="21"/>
</package>
<package name="VMTB60" urn="urn:adsk.eagle:footprint:25690/1" library_version="10">
<description>&lt;b&gt;Bulk Metal® Foil Technology&lt;/b&gt;, Tubular Axial Lead Resistors, Meets or Exceeds MIL-R-39005 Requirements&lt;p&gt;
MIL SIZE RNC60&lt;br&gt;
Source: VISHAY .. vta56.pdf</description>
<wire x1="-6.35" y1="0" x2="-5.585" y2="0" width="0.6096" layer="51"/>
<wire x1="4.6875" y1="-1.95" x2="4.6875" y2="1.95" width="0.1524" layer="21"/>
<wire x1="4.6875" y1="1.95" x2="-4.6875" y2="1.95" width="0.1524" layer="21"/>
<wire x1="-4.6875" y1="1.95" x2="-4.6875" y2="-1.95" width="0.1524" layer="21"/>
<wire x1="-4.6875" y1="-1.95" x2="4.6875" y2="-1.95" width="0.1524" layer="21"/>
<wire x1="5.585" y1="0" x2="6.35" y2="0" width="0.6096" layer="51"/>
<pad name="1" x="-6.35" y="0" drill="1.1" shape="octagon"/>
<pad name="2" x="6.35" y="0" drill="1.1" shape="octagon"/>
<text x="-4.445" y="2.54" size="1.27" layer="25" ratio="10">&gt;NAME</text>
<text x="-4.445" y="-0.635" size="1.27" layer="27" ratio="10">&gt;VALUE</text>
<rectangle x1="-5.585" y1="-0.3048" x2="-4.6325" y2="0.3048" layer="21"/>
<rectangle x1="4.6325" y1="-0.3048" x2="5.585" y2="0.3048" layer="21"/>
</package>
<package name="VTA52" urn="urn:adsk.eagle:footprint:25684/1" library_version="10">
<description>&lt;b&gt;Bulk Metal® Foil Technology&lt;/b&gt;, Tubular Axial Lead Resistors, Meets or Exceeds MIL-R-39005 Requirements&lt;p&gt;
MIL SIZE RBR52&lt;br&gt;
Source: VISHAY .. vta56.pdf</description>
<wire x1="-15.24" y1="0" x2="-13.97" y2="0" width="0.6096" layer="51"/>
<wire x1="12.6225" y1="0.025" x2="12.6225" y2="4.725" width="0.1524" layer="21"/>
<wire x1="12.6225" y1="4.725" x2="-12.6225" y2="4.725" width="0.1524" layer="21"/>
<wire x1="-12.6225" y1="4.725" x2="-12.6225" y2="0.025" width="0.1524" layer="21"/>
<wire x1="-12.6225" y1="0.025" x2="-12.6225" y2="-4.65" width="0.1524" layer="21"/>
<wire x1="-12.6225" y1="-4.65" x2="12.6225" y2="-4.65" width="0.1524" layer="21"/>
<wire x1="12.6225" y1="-4.65" x2="12.6225" y2="0.025" width="0.1524" layer="21"/>
<wire x1="13.97" y1="0" x2="15.24" y2="0" width="0.6096" layer="51"/>
<pad name="1" x="-15.24" y="0" drill="1.1" shape="octagon"/>
<pad name="2" x="15.24" y="0" drill="1.1" shape="octagon"/>
<text x="-3.81" y="5.08" size="1.27" layer="25" ratio="10">&gt;NAME</text>
<text x="-3.175" y="-0.635" size="1.27" layer="27" ratio="10">&gt;VALUE</text>
<rectangle x1="-13.97" y1="-0.3048" x2="-12.5675" y2="0.3048" layer="21"/>
<rectangle x1="12.5675" y1="-0.3048" x2="13.97" y2="0.3048" layer="21"/>
</package>
<package name="VTA53" urn="urn:adsk.eagle:footprint:25685/1" library_version="10">
<description>&lt;b&gt;Bulk Metal® Foil Technology&lt;/b&gt;, Tubular Axial Lead Resistors, Meets or Exceeds MIL-R-39005 Requirements&lt;p&gt;
MIL SIZE RBR53&lt;br&gt;
Source: VISHAY .. vta56.pdf</description>
<wire x1="-12.065" y1="0" x2="-10.795" y2="0" width="0.6096" layer="51"/>
<wire x1="9.8975" y1="0" x2="9.8975" y2="4.7" width="0.1524" layer="21"/>
<wire x1="9.8975" y1="4.7" x2="-9.8975" y2="4.7" width="0.1524" layer="21"/>
<wire x1="-9.8975" y1="4.7" x2="-9.8975" y2="0" width="0.1524" layer="21"/>
<wire x1="-9.8975" y1="0" x2="-9.8975" y2="-4.675" width="0.1524" layer="21"/>
<wire x1="-9.8975" y1="-4.675" x2="9.8975" y2="-4.675" width="0.1524" layer="21"/>
<wire x1="9.8975" y1="-4.675" x2="9.8975" y2="0" width="0.1524" layer="21"/>
<wire x1="10.795" y1="0" x2="12.065" y2="0" width="0.6096" layer="51"/>
<pad name="1" x="-12.065" y="0" drill="1.1" shape="octagon"/>
<pad name="2" x="12.065" y="0" drill="1.1" shape="octagon"/>
<text x="-3.81" y="5.08" size="1.27" layer="25" ratio="10">&gt;NAME</text>
<text x="-3.175" y="-0.635" size="1.27" layer="27" ratio="10">&gt;VALUE</text>
<rectangle x1="-10.795" y1="-0.3048" x2="-9.8425" y2="0.3048" layer="21"/>
<rectangle x1="9.8425" y1="-0.3048" x2="10.795" y2="0.3048" layer="21"/>
</package>
<package name="VTA54" urn="urn:adsk.eagle:footprint:25686/1" library_version="10">
<description>&lt;b&gt;Bulk Metal® Foil Technology&lt;/b&gt;, Tubular Axial Lead Resistors, Meets or Exceeds MIL-R-39005 Requirements&lt;p&gt;
MIL SIZE RBR54&lt;br&gt;
Source: VISHAY .. vta56.pdf</description>
<wire x1="-12.065" y1="0" x2="-10.795" y2="0" width="0.6096" layer="51"/>
<wire x1="9.8975" y1="0" x2="9.8975" y2="3.3" width="0.1524" layer="21"/>
<wire x1="9.8975" y1="3.3" x2="-9.8975" y2="3.3" width="0.1524" layer="21"/>
<wire x1="-9.8975" y1="3.3" x2="-9.8975" y2="0" width="0.1524" layer="21"/>
<wire x1="-9.8975" y1="0" x2="-9.8975" y2="-3.3" width="0.1524" layer="21"/>
<wire x1="-9.8975" y1="-3.3" x2="9.8975" y2="-3.3" width="0.1524" layer="21"/>
<wire x1="9.8975" y1="-3.3" x2="9.8975" y2="0" width="0.1524" layer="21"/>
<wire x1="10.795" y1="0" x2="12.065" y2="0" width="0.6096" layer="51"/>
<pad name="1" x="-12.065" y="0" drill="1.1" shape="octagon"/>
<pad name="2" x="12.065" y="0" drill="1.1" shape="octagon"/>
<text x="-3.81" y="3.81" size="1.27" layer="25" ratio="10">&gt;NAME</text>
<text x="-3.175" y="-0.635" size="1.27" layer="27" ratio="10">&gt;VALUE</text>
<rectangle x1="-10.795" y1="-0.3048" x2="-9.8425" y2="0.3048" layer="21"/>
<rectangle x1="9.8425" y1="-0.3048" x2="10.795" y2="0.3048" layer="21"/>
</package>
<package name="VTA55" urn="urn:adsk.eagle:footprint:25687/1" library_version="10">
<description>&lt;b&gt;Bulk Metal® Foil Technology&lt;/b&gt;, Tubular Axial Lead Resistors, Meets or Exceeds MIL-R-39005 Requirements&lt;p&gt;
MIL SIZE RBR55&lt;br&gt;
Source: VISHAY .. vta56.pdf</description>
<wire x1="-8.255" y1="0" x2="-6.985" y2="0" width="0.6096" layer="51"/>
<wire x1="6.405" y1="0" x2="6.405" y2="3.3" width="0.1524" layer="21"/>
<wire x1="6.405" y1="3.3" x2="-6.405" y2="3.3" width="0.1524" layer="21"/>
<wire x1="-6.405" y1="3.3" x2="-6.405" y2="0" width="0.1524" layer="21"/>
<wire x1="-6.405" y1="0" x2="-6.405" y2="-3.3" width="0.1524" layer="21"/>
<wire x1="-6.405" y1="-3.3" x2="6.405" y2="-3.3" width="0.1524" layer="21"/>
<wire x1="6.405" y1="-3.3" x2="6.405" y2="0" width="0.1524" layer="21"/>
<wire x1="6.985" y1="0" x2="8.255" y2="0" width="0.6096" layer="51"/>
<pad name="1" x="-8.255" y="0" drill="1.1" shape="octagon"/>
<pad name="2" x="8.255" y="0" drill="1.1" shape="octagon"/>
<text x="-3.81" y="3.81" size="1.27" layer="25" ratio="10">&gt;NAME</text>
<text x="-3.175" y="-0.635" size="1.27" layer="27" ratio="10">&gt;VALUE</text>
<rectangle x1="-6.985" y1="-0.3048" x2="-6.35" y2="0.3048" layer="21"/>
<rectangle x1="6.35" y1="-0.3048" x2="6.985" y2="0.3048" layer="21"/>
</package>
<package name="VTA56" urn="urn:adsk.eagle:footprint:25688/1" library_version="10">
<description>&lt;b&gt;Bulk Metal® Foil Technology&lt;/b&gt;, Tubular Axial Lead Resistors, Meets or Exceeds MIL-R-39005 Requirements&lt;p&gt;
MIL SIZE RBR56&lt;br&gt;
Source: VISHAY .. vta56.pdf</description>
<wire x1="-6.35" y1="0" x2="-5.08" y2="0" width="0.6096" layer="51"/>
<wire x1="4.5" y1="0" x2="4.5" y2="3.3" width="0.1524" layer="21"/>
<wire x1="4.5" y1="3.3" x2="-4.5" y2="3.3" width="0.1524" layer="21"/>
<wire x1="-4.5" y1="3.3" x2="-4.5" y2="0" width="0.1524" layer="21"/>
<wire x1="-4.5" y1="0" x2="-4.5" y2="-3.3" width="0.1524" layer="21"/>
<wire x1="-4.5" y1="-3.3" x2="4.5" y2="-3.3" width="0.1524" layer="21"/>
<wire x1="4.5" y1="-3.3" x2="4.5" y2="0" width="0.1524" layer="21"/>
<wire x1="5.08" y1="0" x2="6.35" y2="0" width="0.6096" layer="51"/>
<pad name="1" x="-6.35" y="0" drill="1.1" shape="octagon"/>
<pad name="2" x="6.35" y="0" drill="1.1" shape="octagon"/>
<text x="-3.81" y="3.81" size="1.27" layer="25" ratio="10">&gt;NAME</text>
<text x="-3.175" y="-0.635" size="1.27" layer="27" ratio="10">&gt;VALUE</text>
<rectangle x1="-5.08" y1="-0.3048" x2="-4.445" y2="0.3048" layer="21"/>
<rectangle x1="4.445" y1="-0.3048" x2="5.08" y2="0.3048" layer="21"/>
</package>
<package name="R4527" urn="urn:adsk.eagle:footprint:13246/1" library_version="10">
<description>&lt;b&gt;Package 4527&lt;/b&gt;&lt;p&gt;
Source: http://www.vishay.com/docs/31059/wsrhigh.pdf</description>
<wire x1="-5.675" y1="-3.375" x2="5.65" y2="-3.375" width="0.2032" layer="21"/>
<wire x1="5.65" y1="-3.375" x2="5.65" y2="3.375" width="0.2032" layer="51"/>
<wire x1="5.65" y1="3.375" x2="-5.675" y2="3.375" width="0.2032" layer="21"/>
<wire x1="-5.675" y1="3.375" x2="-5.675" y2="-3.375" width="0.2032" layer="51"/>
<smd name="1" x="-4.575" y="0" dx="3.94" dy="5.84" layer="1"/>
<smd name="2" x="4.575" y="0" dx="3.94" dy="5.84" layer="1"/>
<text x="-5.715" y="3.81" size="1.27" layer="25">&gt;NAME</text>
<text x="-5.715" y="-5.08" size="1.27" layer="27">&gt;VALUE</text>
</package>
<package name="WSC0001" urn="urn:adsk.eagle:footprint:25692/1" library_version="10">
<description>&lt;b&gt;Wirewound Resistors, Precision Power&lt;/b&gt;&lt;p&gt;
Source: VISHAY wscwsn.pdf</description>
<wire x1="-3.075" y1="1.8" x2="-3.075" y2="-1.8" width="0.2032" layer="51"/>
<wire x1="-3.075" y1="-1.8" x2="3.075" y2="-1.8" width="0.2032" layer="21"/>
<wire x1="3.075" y1="-1.8" x2="3.075" y2="1.8" width="0.2032" layer="51"/>
<wire x1="3.075" y1="1.8" x2="-3.075" y2="1.8" width="0.2032" layer="21"/>
<wire x1="-3.075" y1="1.8" x2="-3.075" y2="1.606" width="0.2032" layer="21"/>
<wire x1="-3.075" y1="-1.606" x2="-3.075" y2="-1.8" width="0.2032" layer="21"/>
<wire x1="3.075" y1="1.606" x2="3.075" y2="1.8" width="0.2032" layer="21"/>
<wire x1="3.075" y1="-1.8" x2="3.075" y2="-1.606" width="0.2032" layer="21"/>
<smd name="1" x="-2.675" y="0" dx="2.29" dy="2.92" layer="1"/>
<smd name="2" x="2.675" y="0" dx="2.29" dy="2.92" layer="1"/>
<text x="-2.544" y="2.229" size="1.27" layer="25">&gt;NAME</text>
<text x="-2.544" y="-3.501" size="1.27" layer="27">&gt;VALUE</text>
</package>
<package name="WSC0002" urn="urn:adsk.eagle:footprint:25693/1" library_version="10">
<description>&lt;b&gt;Wirewound Resistors, Precision Power&lt;/b&gt;&lt;p&gt;
Source: VISHAY wscwsn.pdf</description>
<wire x1="-5.55" y1="3.375" x2="-5.55" y2="-3.375" width="0.2032" layer="51"/>
<wire x1="-5.55" y1="-3.375" x2="5.55" y2="-3.375" width="0.2032" layer="21"/>
<wire x1="5.55" y1="-3.375" x2="5.55" y2="3.375" width="0.2032" layer="51"/>
<wire x1="5.55" y1="3.375" x2="-5.55" y2="3.375" width="0.2032" layer="21"/>
<smd name="1" x="-4.575" y="0.025" dx="3.94" dy="5.84" layer="1"/>
<smd name="2" x="4.575" y="0" dx="3.94" dy="5.84" layer="1"/>
<text x="-5.65" y="3.9" size="1.27" layer="25">&gt;NAME</text>
<text x="-5.65" y="-5.15" size="1.27" layer="27">&gt;VALUE</text>
</package>
<package name="WSC01/2" urn="urn:adsk.eagle:footprint:25694/1" library_version="10">
<description>&lt;b&gt;Wirewound Resistors, Precision Power&lt;/b&gt;&lt;p&gt;
Source: VISHAY wscwsn.pdf</description>
<wire x1="-2.45" y1="1.475" x2="-2.45" y2="-1.475" width="0.2032" layer="51"/>
<wire x1="-2.45" y1="-1.475" x2="2.45" y2="-1.475" width="0.2032" layer="21"/>
<wire x1="2.45" y1="-1.475" x2="2.45" y2="1.475" width="0.2032" layer="51"/>
<wire x1="2.45" y1="1.475" x2="-2.45" y2="1.475" width="0.2032" layer="21"/>
<wire x1="-2.45" y1="1.475" x2="-2.45" y2="1.106" width="0.2032" layer="21"/>
<wire x1="-2.45" y1="-1.106" x2="-2.45" y2="-1.475" width="0.2032" layer="21"/>
<wire x1="2.45" y1="1.106" x2="2.45" y2="1.475" width="0.2032" layer="21"/>
<wire x1="2.45" y1="-1.475" x2="2.45" y2="-1.106" width="0.2032" layer="21"/>
<smd name="1" x="-2.1" y="0" dx="2.16" dy="1.78" layer="1"/>
<smd name="2" x="2.1" y="0" dx="2.16" dy="1.78" layer="1"/>
<text x="-2.544" y="1.904" size="1.27" layer="25">&gt;NAME</text>
<text x="-2.544" y="-3.176" size="1.27" layer="27">&gt;VALUE</text>
</package>
<package name="WSC2515" urn="urn:adsk.eagle:footprint:25695/1" library_version="10">
<description>&lt;b&gt;Wirewound Resistors, Precision Power&lt;/b&gt;&lt;p&gt;
Source: VISHAY wscwsn.pdf</description>
<wire x1="-3.075" y1="1.8" x2="-3.075" y2="-1.8" width="0.2032" layer="51"/>
<wire x1="-3.075" y1="-1.8" x2="3.05" y2="-1.8" width="0.2032" layer="21"/>
<wire x1="3.05" y1="-1.8" x2="3.05" y2="1.8" width="0.2032" layer="51"/>
<wire x1="3.05" y1="1.8" x2="-3.075" y2="1.8" width="0.2032" layer="21"/>
<wire x1="-3.075" y1="1.8" x2="-3.075" y2="1.606" width="0.2032" layer="21"/>
<wire x1="-3.075" y1="-1.606" x2="-3.075" y2="-1.8" width="0.2032" layer="21"/>
<wire x1="3.05" y1="1.606" x2="3.05" y2="1.8" width="0.2032" layer="21"/>
<wire x1="3.05" y1="-1.8" x2="3.05" y2="-1.606" width="0.2032" layer="21"/>
<smd name="1" x="-2.675" y="0" dx="2.29" dy="2.92" layer="1"/>
<smd name="2" x="2.675" y="0" dx="2.29" dy="2.92" layer="1"/>
<text x="-3.2" y="2.15" size="1.27" layer="25">&gt;NAME</text>
<text x="-3.2" y="-3.4" size="1.27" layer="27">&gt;VALUE</text>
</package>
<package name="WSC4527" urn="urn:adsk.eagle:footprint:25696/1" library_version="10">
<description>&lt;b&gt;Wirewound Resistors, Precision Power&lt;/b&gt;&lt;p&gt;
Source: VISHAY wscwsn.pdf</description>
<wire x1="-5.675" y1="3.4" x2="-5.675" y2="-3.375" width="0.2032" layer="51"/>
<wire x1="-5.675" y1="-3.375" x2="5.675" y2="-3.375" width="0.2032" layer="21"/>
<wire x1="5.675" y1="-3.375" x2="5.675" y2="3.4" width="0.2032" layer="51"/>
<wire x1="5.675" y1="3.4" x2="-5.675" y2="3.4" width="0.2032" layer="21"/>
<smd name="1" x="-4.575" y="0.025" dx="3.94" dy="5.84" layer="1"/>
<smd name="2" x="4.575" y="0" dx="3.94" dy="5.84" layer="1"/>
<text x="-5.775" y="3.925" size="1.27" layer="25">&gt;NAME</text>
<text x="-5.775" y="-5.15" size="1.27" layer="27">&gt;VALUE</text>
</package>
<package name="WSC6927" urn="urn:adsk.eagle:footprint:25697/1" library_version="10">
<description>&lt;b&gt;Wirewound Resistors, Precision Power&lt;/b&gt;&lt;p&gt;
Source: VISHAY wscwsn.pdf</description>
<wire x1="-8.65" y1="3.375" x2="-8.65" y2="-3.375" width="0.2032" layer="51"/>
<wire x1="-8.65" y1="-3.375" x2="8.65" y2="-3.375" width="0.2032" layer="21"/>
<wire x1="8.65" y1="-3.375" x2="8.65" y2="3.375" width="0.2032" layer="51"/>
<wire x1="8.65" y1="3.375" x2="-8.65" y2="3.375" width="0.2032" layer="21"/>
<smd name="1" x="-7.95" y="0.025" dx="3.94" dy="5.97" layer="1"/>
<smd name="2" x="7.95" y="0" dx="3.94" dy="5.97" layer="1"/>
<text x="-8.75" y="3.9" size="1.27" layer="25">&gt;NAME</text>
<text x="-8.75" y="-5.15" size="1.27" layer="27">&gt;VALUE</text>
</package>
<package name="R1218" urn="urn:adsk.eagle:footprint:25698/1" library_version="10">
<description>&lt;b&gt;CRCW1218 Thick Film, Rectangular Chip Resistors&lt;/b&gt;&lt;p&gt;
Source: http://www.vishay.com .. dcrcw.pdf</description>
<wire x1="-0.913" y1="-2.219" x2="0.939" y2="-2.219" width="0.1524" layer="51"/>
<wire x1="0.913" y1="2.219" x2="-0.939" y2="2.219" width="0.1524" layer="51"/>
<smd name="1" x="-1.475" y="0" dx="1.05" dy="4.9" layer="1"/>
<smd name="2" x="1.475" y="0" dx="1.05" dy="4.9" layer="1"/>
<text x="-2.54" y="2.54" size="1.27" layer="25">&gt;NAME</text>
<text x="-2.54" y="-3.81" size="1.27" layer="27">&gt;VALUE</text>
<rectangle x1="-1.651" y1="-2.3" x2="-0.9009" y2="2.3" layer="51"/>
<rectangle x1="0.9144" y1="-2.3" x2="1.6645" y2="2.3" layer="51"/>
</package>
<package name="1812X7R" urn="urn:adsk.eagle:footprint:25699/1" library_version="10">
<description>&lt;b&gt;Chip Monolithic Ceramic Capacitors&lt;/b&gt; Medium Voltage High Capacitance for General Use&lt;p&gt;
Source: http://www.murata.com .. GRM43DR72E224KW01.pdf</description>
<wire x1="-1.1" y1="1.5" x2="1.1" y2="1.5" width="0.2032" layer="51"/>
<wire x1="1.1" y1="-1.5" x2="-1.1" y2="-1.5" width="0.2032" layer="51"/>
<wire x1="-0.6" y1="1.5" x2="0.6" y2="1.5" width="0.2032" layer="21"/>
<wire x1="0.6" y1="-1.5" x2="-0.6" y2="-1.5" width="0.2032" layer="21"/>
<smd name="1" x="-1.425" y="0" dx="0.8" dy="3.5" layer="1"/>
<smd name="2" x="1.425" y="0" dx="0.8" dy="3.5" layer="1" rot="R180"/>
<text x="-1.9456" y="1.9958" size="1.27" layer="25">&gt;NAME</text>
<text x="-1.9456" y="-3.7738" size="1.27" layer="27">&gt;VALUE</text>
<rectangle x1="-1.4" y1="-1.6" x2="-1.1" y2="1.6" layer="51"/>
<rectangle x1="1.1" y1="-1.6" x2="1.4" y2="1.6" layer="51" rot="R180"/>
</package>
<package name="R01005" urn="urn:adsk.eagle:footprint:25701/1" library_version="10">
<smd name="1" x="-0.1625" y="0" dx="0.2" dy="0.25" layer="1"/>
<smd name="2" x="0.1625" y="0" dx="0.2" dy="0.25" layer="1"/>
<text x="-0.4" y="0.3" size="1.27" layer="25">&gt;NAME</text>
<text x="-0.4" y="-1.6" size="1.27" layer="27">&gt;VALUE</text>
<rectangle x1="-0.2" y1="-0.1" x2="-0.075" y2="0.1" layer="51"/>
<rectangle x1="0.075" y1="-0.1" x2="0.2" y2="0.1" layer="51"/>
<rectangle x1="-0.15" y1="0.05" x2="0.15" y2="0.1" layer="51"/>
<rectangle x1="-0.15" y1="-0.1" x2="0.15" y2="-0.05" layer="51"/>
</package>
</packages>
<packages3d>
<package3d name="R0402" urn="urn:adsk.eagle:package:23547/3" type="model" library_version="10">
<description>Chip RESISTOR 0402 EIA (1005 Metric)</description>
<packageinstances>
<packageinstance name="R0402"/>
</packageinstances>
</package3d>
<package3d name="R0603" urn="urn:adsk.eagle:package:23555/3" type="model" library_version="10">
<description>RESISTOR</description>
<packageinstances>
<packageinstance name="R0603"/>
</packageinstances>
</package3d>
<package3d name="R0805" urn="urn:adsk.eagle:package:23553/2" type="model" library_version="10">
<description>RESISTOR</description>
<packageinstances>
<packageinstance name="R0805"/>
</packageinstances>
</package3d>
<package3d name="R0805W" urn="urn:adsk.eagle:package:23537/2" type="model" library_version="10">
<description>RESISTOR wave soldering</description>
<packageinstances>
<packageinstance name="R0805W"/>
</packageinstances>
</package3d>
<package3d name="R1206" urn="urn:adsk.eagle:package:23540/2" type="model" library_version="10">
<description>RESISTOR</description>
<packageinstances>
<packageinstance name="R1206"/>
</packageinstances>
</package3d>
<package3d name="R1206W" urn="urn:adsk.eagle:package:23539/2" type="model" library_version="10">
<description>RESISTOR
wave soldering</description>
<packageinstances>
<packageinstance name="R1206W"/>
</packageinstances>
</package3d>
<package3d name="R1210" urn="urn:adsk.eagle:package:23554/2" type="model" library_version="10">
<description>RESISTOR</description>
<packageinstances>
<packageinstance name="R1210"/>
</packageinstances>
</package3d>
<package3d name="R1210W" urn="urn:adsk.eagle:package:23541/2" type="model" library_version="10">
<description>RESISTOR
wave soldering</description>
<packageinstances>
<packageinstance name="R1210W"/>
</packageinstances>
</package3d>
<package3d name="R2010" urn="urn:adsk.eagle:package:23551/2" type="model" library_version="10">
<description>RESISTOR</description>
<packageinstances>
<packageinstance name="R2010"/>
</packageinstances>
</package3d>
<package3d name="R2010W" urn="urn:adsk.eagle:package:23542/2" type="model" library_version="10">
<description>RESISTOR
wave soldering</description>
<packageinstances>
<packageinstance name="R2010W"/>
</packageinstances>
</package3d>
<package3d name="R2012" urn="urn:adsk.eagle:package:23543/2" type="model" library_version="10">
<description>RESISTOR</description>
<packageinstances>
<packageinstance name="R2012"/>
</packageinstances>
</package3d>
<package3d name="R2012W" urn="urn:adsk.eagle:package:23544/2" type="model" library_version="10">
<description>RESISTOR
wave soldering</description>
<packageinstances>
<packageinstance name="R2012W"/>
</packageinstances>
</package3d>
<package3d name="R2512" urn="urn:adsk.eagle:package:23545/2" type="model" library_version="10">
<description>RESISTOR</description>
<packageinstances>
<packageinstance name="R2512"/>
</packageinstances>
</package3d>
<package3d name="R2512W" urn="urn:adsk.eagle:package:23565/2" type="model" library_version="10">
<description>RESISTOR
wave soldering</description>
<packageinstances>
<packageinstance name="R2512W"/>
</packageinstances>
</package3d>
<package3d name="R3216" urn="urn:adsk.eagle:package:23557/2" type="model" library_version="10">
<description>RESISTOR</description>
<packageinstances>
<packageinstance name="R3216"/>
</packageinstances>
</package3d>
<package3d name="R3216W" urn="urn:adsk.eagle:package:23548/2" type="model" library_version="10">
<description>RESISTOR
wave soldering</description>
<packageinstances>
<packageinstance name="R3216W"/>
</packageinstances>
</package3d>
<package3d name="R3225" urn="urn:adsk.eagle:package:23549/2" type="model" library_version="10">
<description>RESISTOR</description>
<packageinstances>
<packageinstance name="R3225"/>
</packageinstances>
</package3d>
<package3d name="R3225W" urn="urn:adsk.eagle:package:23550/2" type="model" library_version="10">
<description>RESISTOR
wave soldering</description>
<packageinstances>
<packageinstance name="R3225W"/>
</packageinstances>
</package3d>
<package3d name="R5025" urn="urn:adsk.eagle:package:23552/2" type="model" library_version="10">
<description>RESISTOR</description>
<packageinstances>
<packageinstance name="R5025"/>
</packageinstances>
</package3d>
<package3d name="R5025W" urn="urn:adsk.eagle:package:23558/2" type="model" library_version="10">
<description>RESISTOR
wave soldering</description>
<packageinstances>
<packageinstance name="R5025W"/>
</packageinstances>
</package3d>
<package3d name="R6332" urn="urn:adsk.eagle:package:23559/2" type="model" library_version="10">
<description>RESISTOR
Source: http://download.siliconexpert.com/pdfs/2005/02/24/Semi_Ap/2/VSH/Resistor/dcrcwfre.pdf</description>
<packageinstances>
<packageinstance name="R6332"/>
</packageinstances>
</package3d>
<package3d name="R6332W" urn="urn:adsk.eagle:package:26078/2" type="model" library_version="10">
<description>RESISTOR wave soldering
Source: http://download.siliconexpert.com/pdfs/2005/02/24/Semi_Ap/2/VSH/Resistor/dcrcwfre.pdf</description>
<packageinstances>
<packageinstance name="R6332W"/>
</packageinstances>
</package3d>
<package3d name="M0805" urn="urn:adsk.eagle:package:23556/2" type="model" library_version="10">
<description>RESISTOR
MELF 0.10 W</description>
<packageinstances>
<packageinstance name="M0805"/>
</packageinstances>
</package3d>
<package3d name="M1206" urn="urn:adsk.eagle:package:23566/2" type="model" library_version="10">
<description>RESISTOR
MELF 0.25 W</description>
<packageinstances>
<packageinstance name="M1206"/>
</packageinstances>
</package3d>
<package3d name="M1406" urn="urn:adsk.eagle:package:23569/2" type="model" library_version="10">
<description>RESISTOR
MELF 0.12 W</description>
<packageinstances>
<packageinstance name="M1406"/>
</packageinstances>
</package3d>
<package3d name="M2012" urn="urn:adsk.eagle:package:23561/2" type="model" library_version="10">
<description>RESISTOR
MELF 0.10 W</description>
<packageinstances>
<packageinstance name="M2012"/>
</packageinstances>
</package3d>
<package3d name="M2309" urn="urn:adsk.eagle:package:23562/2" type="model" library_version="10">
<description>RESISTOR
MELF 0.25 W</description>
<packageinstances>
<packageinstance name="M2309"/>
</packageinstances>
</package3d>
<package3d name="M3216" urn="urn:adsk.eagle:package:23563/2" type="model" library_version="10">
<description>RESISTOR
MELF 0.25 W</description>
<packageinstances>
<packageinstance name="M3216"/>
</packageinstances>
</package3d>
<package3d name="M3516" urn="urn:adsk.eagle:package:23573/2" type="model" library_version="10">
<description>RESISTOR
MELF 0.12 W</description>
<packageinstances>
<packageinstance name="M3516"/>
</packageinstances>
</package3d>
<package3d name="M5923" urn="urn:adsk.eagle:package:23564/3" type="model" library_version="10">
<description>RESISTOR
MELF 0.25 W</description>
<packageinstances>
<packageinstance name="M5923"/>
</packageinstances>
</package3d>
<package3d name="0204/5" urn="urn:adsk.eagle:package:23488/1" type="box" library_version="10">
<description>RESISTOR
type 0204, grid 5 mm</description>
<packageinstances>
<packageinstance name="0204/5"/>
</packageinstances>
</package3d>
<package3d name="0204/7" urn="urn:adsk.eagle:package:23498/2" type="model" library_version="10">
<description>RESISTOR
type 0204, grid 7.5 mm</description>
<packageinstances>
<packageinstance name="0204/7"/>
</packageinstances>
</package3d>
<package3d name="0207/10" urn="urn:adsk.eagle:package:23491/2" type="model" library_version="10">
<description>RESISTOR
type 0207, grid 10 mm</description>
<packageinstances>
<packageinstance name="0207/10"/>
</packageinstances>
</package3d>
<package3d name="0207/12" urn="urn:adsk.eagle:package:23489/1" type="box" library_version="10">
<description>RESISTOR
type 0207, grid 12 mm</description>
<packageinstances>
<packageinstance name="0207/12"/>
</packageinstances>
</package3d>
<package3d name="0207/15" urn="urn:adsk.eagle:package:23492/1" type="box" library_version="10">
<description>RESISTOR
type 0207, grid 15mm</description>
<packageinstances>
<packageinstance name="0207/15"/>
</packageinstances>
</package3d>
<package3d name="0207/2V" urn="urn:adsk.eagle:package:23490/1" type="box" library_version="10">
<description>RESISTOR
type 0207, grid 2.5 mm</description>
<packageinstances>
<packageinstance name="0207/2V"/>
</packageinstances>
</package3d>
<package3d name="0207/5V" urn="urn:adsk.eagle:package:23502/1" type="box" library_version="10">
<description>RESISTOR
type 0207, grid 5 mm</description>
<packageinstances>
<packageinstance name="0207/5V"/>
</packageinstances>
</package3d>
<package3d name="0207/7" urn="urn:adsk.eagle:package:23493/2" type="model" library_version="10">
<description>RESISTOR
type 0207, grid 7.5 mm</description>
<packageinstances>
<packageinstance name="0207/7"/>
</packageinstances>
</package3d>
<package3d name="0309/10" urn="urn:adsk.eagle:package:23567/2" type="model" library_version="10">
<description>RESISTOR
type 0309, grid 10mm</description>
<packageinstances>
<packageinstance name="0309/10"/>
</packageinstances>
</package3d>
<package3d name="0309/12" urn="urn:adsk.eagle:package:23571/1" type="box" library_version="10">
<description>RESISTOR
type 0309, grid 12.5 mm</description>
<packageinstances>
<packageinstance name="0309/12"/>
</packageinstances>
</package3d>
<package3d name="0411/12" urn="urn:adsk.eagle:package:23578/1" type="box" library_version="10">
<description>RESISTOR
type 0411, grid 12.5 mm</description>
<packageinstances>
<packageinstance name="0411/12"/>
</packageinstances>
</package3d>
<package3d name="0411/15" urn="urn:adsk.eagle:package:23568/2" type="model" library_version="10">
<description>RESISTOR
type 0411, grid 15 mm</description>
<packageinstances>
<packageinstance name="0411/15"/>
</packageinstances>
</package3d>
<package3d name="0411V" urn="urn:adsk.eagle:package:23570/1" type="box" library_version="10">
<description>RESISTOR
type 0411, grid 3.81 mm</description>
<packageinstances>
<packageinstance name="0411V"/>
</packageinstances>
</package3d>
<package3d name="0414/15" urn="urn:adsk.eagle:package:23579/2" type="model" library_version="10">
<description>RESISTOR
type 0414, grid 15 mm</description>
<packageinstances>
<packageinstance name="0414/15"/>
</packageinstances>
</package3d>
<package3d name="0414V" urn="urn:adsk.eagle:package:23574/1" type="box" library_version="10">
<description>RESISTOR
type 0414, grid 5 mm</description>
<packageinstances>
<packageinstance name="0414V"/>
</packageinstances>
</package3d>
<package3d name="0617/17" urn="urn:adsk.eagle:package:23575/2" type="model" library_version="10">
<description>RESISTOR
type 0617, grid 17.5 mm</description>
<packageinstances>
<packageinstance name="0617/17"/>
</packageinstances>
</package3d>
<package3d name="0617/22" urn="urn:adsk.eagle:package:23577/1" type="box" library_version="10">
<description>RESISTOR
type 0617, grid 22.5 mm</description>
<packageinstances>
<packageinstance name="0617/22"/>
</packageinstances>
</package3d>
<package3d name="0617V" urn="urn:adsk.eagle:package:23576/1" type="box" library_version="10">
<description>RESISTOR
type 0617, grid 5 mm</description>
<packageinstances>
<packageinstance name="0617V"/>
</packageinstances>
</package3d>
<package3d name="0922/22" urn="urn:adsk.eagle:package:23580/2" type="model" library_version="10">
<description>RESISTOR
type 0922, grid 22.5 mm</description>
<packageinstances>
<packageinstance name="0922/22"/>
</packageinstances>
</package3d>
<package3d name="P0613V" urn="urn:adsk.eagle:package:23582/1" type="box" library_version="10">
<description>RESISTOR
type 0613, grid 5 mm</description>
<packageinstances>
<packageinstance name="P0613V"/>
</packageinstances>
</package3d>
<package3d name="P0613/15" urn="urn:adsk.eagle:package:23581/2" type="model" library_version="10">
<description>RESISTOR
type 0613, grid 15 mm</description>
<packageinstances>
<packageinstance name="P0613/15"/>
</packageinstances>
</package3d>
<package3d name="P0817/22" urn="urn:adsk.eagle:package:23583/1" type="box" library_version="10">
<description>RESISTOR
type 0817, grid 22.5 mm</description>
<packageinstances>
<packageinstance name="P0817/22"/>
</packageinstances>
</package3d>
<package3d name="P0817V" urn="urn:adsk.eagle:package:23608/1" type="box" library_version="10">
<description>RESISTOR
type 0817, grid 6.35 mm</description>
<packageinstances>
<packageinstance name="P0817V"/>
</packageinstances>
</package3d>
<package3d name="V234/12" urn="urn:adsk.eagle:package:23592/1" type="box" library_version="10">
<description>RESISTOR
type V234, grid 12.5 mm</description>
<packageinstances>
<packageinstance name="V234/12"/>
</packageinstances>
</package3d>
<package3d name="V235/17" urn="urn:adsk.eagle:package:23586/2" type="model" library_version="10">
<description>RESISTOR
type V235, grid 17.78 mm</description>
<packageinstances>
<packageinstance name="V235/17"/>
</packageinstances>
</package3d>
<package3d name="V526-0" urn="urn:adsk.eagle:package:23590/1" type="box" library_version="10">
<description>RESISTOR
type V526-0, grid 2.5 mm</description>
<packageinstances>
<packageinstance name="V526-0"/>
</packageinstances>
</package3d>
<package3d name="MINI_MELF-0102AX" urn="urn:adsk.eagle:package:23594/1" type="box" library_version="10">
<description>Mini MELF 0102 Axial</description>
<packageinstances>
<packageinstance name="MINI_MELF-0102AX"/>
</packageinstances>
</package3d>
<package3d name="0922V" urn="urn:adsk.eagle:package:23589/1" type="box" library_version="10">
<description>RESISTOR
type 0922, grid 7.5 mm</description>
<packageinstances>
<packageinstance name="0922V"/>
</packageinstances>
</package3d>
<package3d name="MINI_MELF-0102R" urn="urn:adsk.eagle:package:23591/2" type="model" library_version="10">
<description>CECC Size RC2211 Reflow Soldering
source Beyschlag</description>
<packageinstances>
<packageinstance name="MINI_MELF-0102R"/>
</packageinstances>
</package3d>
<package3d name="MINI_MELF-0102W" urn="urn:adsk.eagle:package:23588/2" type="model" library_version="10">
<description>CECC Size RC2211 Wave Soldering
source Beyschlag</description>
<packageinstances>
<packageinstance name="MINI_MELF-0102W"/>
</packageinstances>
</package3d>
<package3d name="MINI_MELF-0204R" urn="urn:adsk.eagle:package:26109/2" type="model" library_version="10">
<description>CECC Size RC3715 Reflow Soldering
source Beyschlag</description>
<packageinstances>
<packageinstance name="MINI_MELF-0204R"/>
</packageinstances>
</package3d>
<package3d name="MINI_MELF-0204W" urn="urn:adsk.eagle:package:26111/2" type="model" library_version="10">
<description>CECC Size RC3715 Wave Soldering
source Beyschlag</description>
<packageinstances>
<packageinstance name="MINI_MELF-0204W"/>
</packageinstances>
</package3d>
<package3d name="MINI_MELF-0207R" urn="urn:adsk.eagle:package:26113/2" type="model" library_version="10">
<description>CECC Size RC6123 Reflow Soldering
source Beyschlag</description>
<packageinstances>
<packageinstance name="MINI_MELF-0207R"/>
</packageinstances>
</package3d>
<package3d name="MINI_MELF-0207W" urn="urn:adsk.eagle:package:26112/2" type="model" library_version="10">
<description>CECC Size RC6123 Wave Soldering
source Beyschlag</description>
<packageinstances>
<packageinstance name="MINI_MELF-0207W"/>
</packageinstances>
</package3d>
<package3d name="RDH/15" urn="urn:adsk.eagle:package:23595/1" type="box" library_version="10">
<description>RESISTOR
type RDH, grid 15 mm</description>
<packageinstances>
<packageinstance name="RDH/15"/>
</packageinstances>
</package3d>
<package3d name="0204V" urn="urn:adsk.eagle:package:23495/1" type="box" library_version="10">
<description>RESISTOR
type 0204, grid 2.5 mm</description>
<packageinstances>
<packageinstance name="0204V"/>
</packageinstances>
</package3d>
<package3d name="0309V" urn="urn:adsk.eagle:package:23572/1" type="box" library_version="10">
<description>RESISTOR
type 0309, grid 2.5 mm</description>
<packageinstances>
<packageinstance name="0309V"/>
</packageinstances>
</package3d>
<package3d name="R0201" urn="urn:adsk.eagle:package:26117/2" type="model" library_version="10">
<description>RESISTOR chip
Source: http://www.vishay.com/docs/20008/dcrcw.pdf</description>
<packageinstances>
<packageinstance name="R0201"/>
</packageinstances>
</package3d>
<package3d name="VMTA55" urn="urn:adsk.eagle:package:26121/2" type="model" library_version="10">
<description>Bulk Metal® Foil Technology, Tubular Axial Lead Resistors, Meets or Exceeds MIL-R-39005 Requirements
MIL SIZE RNC55
Source: VISHAY .. vta56.pdf</description>
<packageinstances>
<packageinstance name="VMTA55"/>
</packageinstances>
</package3d>
<package3d name="VMTB60" urn="urn:adsk.eagle:package:26122/2" type="model" library_version="10">
<description>Bulk Metal® Foil Technology, Tubular Axial Lead Resistors, Meets or Exceeds MIL-R-39005 Requirements
MIL SIZE RNC60
Source: VISHAY .. vta56.pdf</description>
<packageinstances>
<packageinstance name="VMTB60"/>
</packageinstances>
</package3d>
<package3d name="VTA52" urn="urn:adsk.eagle:package:26116/2" type="model" library_version="10">
<description>Bulk Metal® Foil Technology, Tubular Axial Lead Resistors, Meets or Exceeds MIL-R-39005 Requirements
MIL SIZE RBR52
Source: VISHAY .. vta56.pdf</description>
<packageinstances>
<packageinstance name="VTA52"/>
</packageinstances>
</package3d>
<package3d name="VTA53" urn="urn:adsk.eagle:package:26118/2" type="model" library_version="10">
<description>Bulk Metal® Foil Technology, Tubular Axial Lead Resistors, Meets or Exceeds MIL-R-39005 Requirements
MIL SIZE RBR53
Source: VISHAY .. vta56.pdf</description>
<packageinstances>
<packageinstance name="VTA53"/>
</packageinstances>
</package3d>
<package3d name="VTA54" urn="urn:adsk.eagle:package:26119/2" type="model" library_version="10">
<description>Bulk Metal® Foil Technology, Tubular Axial Lead Resistors, Meets or Exceeds MIL-R-39005 Requirements
MIL SIZE RBR54
Source: VISHAY .. vta56.pdf</description>
<packageinstances>
<packageinstance name="VTA54"/>
</packageinstances>
</package3d>
<package3d name="VTA55" urn="urn:adsk.eagle:package:26120/2" type="model" library_version="10">
<description>Bulk Metal® Foil Technology, Tubular Axial Lead Resistors, Meets or Exceeds MIL-R-39005 Requirements
MIL SIZE RBR55
Source: VISHAY .. vta56.pdf</description>
<packageinstances>
<packageinstance name="VTA55"/>
</packageinstances>
</package3d>
<package3d name="VTA56" urn="urn:adsk.eagle:package:26129/3" type="model" library_version="10">
<description>Bulk Metal® Foil Technology, Tubular Axial Lead Resistors, Meets or Exceeds MIL-R-39005 Requirements
MIL SIZE RBR56
Source: VISHAY .. vta56.pdf</description>
<packageinstances>
<packageinstance name="VTA56"/>
</packageinstances>
</package3d>
<package3d name="R4527" urn="urn:adsk.eagle:package:13310/2" type="model" library_version="10">
<description>Package 4527
Source: http://www.vishay.com/docs/31059/wsrhigh.pdf</description>
<packageinstances>
<packageinstance name="R4527"/>
</packageinstances>
</package3d>
<package3d name="WSC0001" urn="urn:adsk.eagle:package:26123/2" type="model" library_version="10">
<description>Wirewound Resistors, Precision Power
Source: VISHAY wscwsn.pdf</description>
<packageinstances>
<packageinstance name="WSC0001"/>
</packageinstances>
</package3d>
<package3d name="WSC0002" urn="urn:adsk.eagle:package:26125/2" type="model" library_version="10">
<description>Wirewound Resistors, Precision Power
Source: VISHAY wscwsn.pdf</description>
<packageinstances>
<packageinstance name="WSC0002"/>
</packageinstances>
</package3d>
<package3d name="WSC01/2" urn="urn:adsk.eagle:package:26127/2" type="model" library_version="10">
<description>Wirewound Resistors, Precision Power
Source: VISHAY wscwsn.pdf</description>
<packageinstances>
<packageinstance name="WSC01/2"/>
</packageinstances>
</package3d>
<package3d name="WSC2515" urn="urn:adsk.eagle:package:26134/2" type="model" library_version="10">
<description>Wirewound Resistors, Precision Power
Source: VISHAY wscwsn.pdf</description>
<packageinstances>
<packageinstance name="WSC2515"/>
</packageinstances>
</package3d>
<package3d name="WSC4527" urn="urn:adsk.eagle:package:26126/2" type="model" library_version="10">
<description>Wirewound Resistors, Precision Power
Source: VISHAY wscwsn.pdf</description>
<packageinstances>
<packageinstance name="WSC4527"/>
</packageinstances>
</package3d>
<package3d name="WSC6927" urn="urn:adsk.eagle:package:26128/2" type="model" library_version="10">
<description>Wirewound Resistors, Precision Power
Source: VISHAY wscwsn.pdf</description>
<packageinstances>
<packageinstance name="WSC6927"/>
</packageinstances>
</package3d>
<package3d name="R1218" urn="urn:adsk.eagle:package:26131/2" type="model" library_version="10">
<description>CRCW1218 Thick Film, Rectangular Chip Resistors
Source: http://www.vishay.com .. dcrcw.pdf</description>
<packageinstances>
<packageinstance name="R1218"/>
</packageinstances>
</package3d>
<package3d name="1812X7R" urn="urn:adsk.eagle:package:26130/2" type="model" library_version="10">
<description>Chip Monolithic Ceramic Capacitors Medium Voltage High Capacitance for General Use
Source: http://www.murata.com .. GRM43DR72E224KW01.pdf</description>
<packageinstances>
<packageinstance name="1812X7R"/>
</packageinstances>
</package3d>
<package3d name="R01005" urn="urn:adsk.eagle:package:26133/2" type="model" library_version="10">
<description>Chip, 0.40 X 0.20 X 0.16 mm body
&lt;p&gt;Chip package with body size 0.40 X 0.20 X 0.16 mm&lt;/p&gt;</description>
<packageinstances>
<packageinstance name="R01005"/>
</packageinstances>
</package3d>
</packages3d>
<symbols>
<symbol name="R-US" urn="urn:adsk.eagle:symbol:23200/1" library_version="10">
<wire x1="-2.54" y1="0" x2="-2.159" y2="1.016" width="0.2032" layer="94"/>
<wire x1="-2.159" y1="1.016" x2="-1.524" y2="-1.016" width="0.2032" layer="94"/>
<wire x1="-1.524" y1="-1.016" x2="-0.889" y2="1.016" width="0.2032" layer="94"/>
<wire x1="-0.889" y1="1.016" x2="-0.254" y2="-1.016" width="0.2032" layer="94"/>
<wire x1="-0.254" y1="-1.016" x2="0.381" y2="1.016" width="0.2032" layer="94"/>
<wire x1="0.381" y1="1.016" x2="1.016" y2="-1.016" width="0.2032" layer="94"/>
<wire x1="1.016" y1="-1.016" x2="1.651" y2="1.016" width="0.2032" layer="94"/>
<wire x1="1.651" y1="1.016" x2="2.286" y2="-1.016" width="0.2032" layer="94"/>
<wire x1="2.286" y1="-1.016" x2="2.54" y2="0" width="0.2032" layer="94"/>
<text x="-3.81" y="1.4986" size="1.778" layer="95">&gt;NAME</text>
<text x="-3.81" y="-3.302" size="1.778" layer="96">&gt;VALUE</text>
<pin name="2" x="5.08" y="0" visible="off" length="short" direction="pas" swaplevel="1" rot="R180"/>
<pin name="1" x="-5.08" y="0" visible="off" length="short" direction="pas" swaplevel="1"/>
</symbol>
</symbols>
<devicesets>
<deviceset name="R-US_" urn="urn:adsk.eagle:component:23792/21" prefix="R" uservalue="yes" library_version="10">
<description>&lt;B&gt;RESISTOR&lt;/B&gt;, American symbol</description>
<gates>
<gate name="G$1" symbol="R-US" x="0" y="0"/>
</gates>
<devices>
<device name="R0402" package="R0402">
<connects>
<connect gate="G$1" pin="1" pad="1"/>
<connect gate="G$1" pin="2" pad="2"/>
</connects>
<package3dinstances>
<package3dinstance package3d_urn="urn:adsk.eagle:package:23547/3"/>
</package3dinstances>
<technologies>
<technology name="">
<attribute name="SPICEPREFIX" value="R" constant="no"/>
</technology>
</technologies>
</device>
<device name="R0603" package="R0603">
<connects>
<connect gate="G$1" pin="1" pad="1"/>
<connect gate="G$1" pin="2" pad="2"/>
</connects>
<package3dinstances>
<package3dinstance package3d_urn="urn:adsk.eagle:package:23555/3"/>
</package3dinstances>
<technologies>
<technology name="">
<attribute name="SPICEPREFIX" value="R" constant="no"/>
</technology>
</technologies>
</device>
<device name="R0805" package="R0805">
<connects>
<connect gate="G$1" pin="1" pad="1"/>
<connect gate="G$1" pin="2" pad="2"/>
</connects>
<package3dinstances>
<package3dinstance package3d_urn="urn:adsk.eagle:package:23553/2"/>
</package3dinstances>
<technologies>
<technology name="">
<attribute name="SPICEPREFIX" value="R" constant="no"/>
</technology>
</technologies>
</device>
<device name="R0805W" package="R0805W">
<connects>
<connect gate="G$1" pin="1" pad="1"/>
<connect gate="G$1" pin="2" pad="2"/>
</connects>
<package3dinstances>
<package3dinstance package3d_urn="urn:adsk.eagle:package:23537/2"/>
</package3dinstances>
<technologies>
<technology name="">
<attribute name="SPICEPREFIX" value="R" constant="no"/>
</technology>
</technologies>
</device>
<device name="R1206" package="R1206">
<connects>
<connect gate="G$1" pin="1" pad="1"/>
<connect gate="G$1" pin="2" pad="2"/>
</connects>
<package3dinstances>
<package3dinstance package3d_urn="urn:adsk.eagle:package:23540/2"/>
</package3dinstances>
<technologies>
<technology name="">
<attribute name="SPICEPREFIX" value="R" constant="no"/>
</technology>
</technologies>
</device>
<device name="R1206W" package="R1206W">
<connects>
<connect gate="G$1" pin="1" pad="1"/>
<connect gate="G$1" pin="2" pad="2"/>
</connects>
<package3dinstances>
<package3dinstance package3d_urn="urn:adsk.eagle:package:23539/2"/>
</package3dinstances>
<technologies>
<technology name="">
<attribute name="SPICEPREFIX" value="R" constant="no"/>
</technology>
</technologies>
</device>
<device name="R1210" package="R1210">
<connects>
<connect gate="G$1" pin="1" pad="1"/>
<connect gate="G$1" pin="2" pad="2"/>
</connects>
<package3dinstances>
<package3dinstance package3d_urn="urn:adsk.eagle:package:23554/2"/>
</package3dinstances>
<technologies>
<technology name="">
<attribute name="SPICEPREFIX" value="R" constant="no"/>
</technology>
</technologies>
</device>
<device name="R1210W" package="R1210W">
<connects>
<connect gate="G$1" pin="1" pad="1"/>
<connect gate="G$1" pin="2" pad="2"/>
</connects>
<package3dinstances>
<package3dinstance package3d_urn="urn:adsk.eagle:package:23541/2"/>
</package3dinstances>
<technologies>
<technology name="">
<attribute name="SPICEPREFIX" value="R" constant="no"/>
</technology>
</technologies>
</device>
<device name="R2010" package="R2010">
<connects>
<connect gate="G$1" pin="1" pad="1"/>
<connect gate="G$1" pin="2" pad="2"/>
</connects>
<package3dinstances>
<package3dinstance package3d_urn="urn:adsk.eagle:package:23551/2"/>
</package3dinstances>
<technologies>
<technology name="">
<attribute name="SPICEPREFIX" value="R" constant="no"/>
</technology>
</technologies>
</device>
<device name="R2010W" package="R2010W">
<connects>
<connect gate="G$1" pin="1" pad="1"/>
<connect gate="G$1" pin="2" pad="2"/>
</connects>
<package3dinstances>
<package3dinstance package3d_urn="urn:adsk.eagle:package:23542/2"/>
</package3dinstances>
<technologies>
<technology name="">
<attribute name="SPICEPREFIX" value="R" constant="no"/>
</technology>
</technologies>
</device>
<device name="R2012" package="R2012">
<connects>
<connect gate="G$1" pin="1" pad="1"/>
<connect gate="G$1" pin="2" pad="2"/>
</connects>
<package3dinstances>
<package3dinstance package3d_urn="urn:adsk.eagle:package:23543/2"/>
</package3dinstances>
<technologies>
<technology name="">
<attribute name="SPICEPREFIX" value="R" constant="no"/>
</technology>
</technologies>
</device>
<device name="R2012W" package="R2012W">
<connects>
<connect gate="G$1" pin="1" pad="1"/>
<connect gate="G$1" pin="2" pad="2"/>
</connects>
<package3dinstances>
<package3dinstance package3d_urn="urn:adsk.eagle:package:23544/2"/>
</package3dinstances>
<technologies>
<technology name="">
<attribute name="SPICEPREFIX" value="R" constant="no"/>
</technology>
</technologies>
</device>
<device name="R2512" package="R2512">
<connects>
<connect gate="G$1" pin="1" pad="1"/>
<connect gate="G$1" pin="2" pad="2"/>
</connects>
<package3dinstances>
<package3dinstance package3d_urn="urn:adsk.eagle:package:23545/2"/>
</package3dinstances>
<technologies>
<technology name="">
<attribute name="SPICEPREFIX" value="R" constant="no"/>
</technology>
</technologies>
</device>
<device name="R2512W" package="R2512W">
<connects>
<connect gate="G$1" pin="1" pad="1"/>
<connect gate="G$1" pin="2" pad="2"/>
</connects>
<package3dinstances>
<package3dinstance package3d_urn="urn:adsk.eagle:package:23565/2"/>
</package3dinstances>
<technologies>
<technology name="">
<attribute name="SPICEPREFIX" value="R" constant="no"/>
</technology>
</technologies>
</device>
<device name="R3216" package="R3216">
<connects>
<connect gate="G$1" pin="1" pad="1"/>
<connect gate="G$1" pin="2" pad="2"/>
</connects>
<package3dinstances>
<package3dinstance package3d_urn="urn:adsk.eagle:package:23557/2"/>
</package3dinstances>
<technologies>
<technology name="">
<attribute name="SPICEPREFIX" value="R" constant="no"/>
</technology>
</technologies>
</device>
<device name="R3216W" package="R3216W">
<connects>
<connect gate="G$1" pin="1" pad="1"/>
<connect gate="G$1" pin="2" pad="2"/>
</connects>
<package3dinstances>
<package3dinstance package3d_urn="urn:adsk.eagle:package:23548/2"/>
</package3dinstances>
<technologies>
<technology name="">
<attribute name="SPICEPREFIX" value="R" constant="no"/>
</technology>
</technologies>
</device>
<device name="R3225" package="R3225">
<connects>
<connect gate="G$1" pin="1" pad="1"/>
<connect gate="G$1" pin="2" pad="2"/>
</connects>
<package3dinstances>
<package3dinstance package3d_urn="urn:adsk.eagle:package:23549/2"/>
</package3dinstances>
<technologies>
<technology name="">
<attribute name="SPICEPREFIX" value="R" constant="no"/>
</technology>
</technologies>
</device>
<device name="R3225W" package="R3225W">
<connects>
<connect gate="G$1" pin="1" pad="1"/>
<connect gate="G$1" pin="2" pad="2"/>
</connects>
<package3dinstances>
<package3dinstance package3d_urn="urn:adsk.eagle:package:23550/2"/>
</package3dinstances>
<technologies>
<technology name="">
<attribute name="SPICEPREFIX" value="R" constant="no"/>
</technology>
</technologies>
</device>
<device name="R5025" package="R5025">
<connects>
<connect gate="G$1" pin="1" pad="1"/>
<connect gate="G$1" pin="2" pad="2"/>
</connects>
<package3dinstances>
<package3dinstance package3d_urn="urn:adsk.eagle:package:23552/2"/>
</package3dinstances>
<technologies>
<technology name="">
<attribute name="SPICEPREFIX" value="R" constant="no"/>
</technology>
</technologies>
</device>
<device name="R5025W" package="R5025W">
<connects>
<connect gate="G$1" pin="1" pad="1"/>
<connect gate="G$1" pin="2" pad="2"/>
</connects>
<package3dinstances>
<package3dinstance package3d_urn="urn:adsk.eagle:package:23558/2"/>
</package3dinstances>
<technologies>
<technology name="">
<attribute name="SPICEPREFIX" value="R" constant="no"/>
</technology>
</technologies>
</device>
<device name="R6332" package="R6332">
<connects>
<connect gate="G$1" pin="1" pad="1"/>
<connect gate="G$1" pin="2" pad="2"/>
</connects>
<package3dinstances>
<package3dinstance package3d_urn="urn:adsk.eagle:package:23559/2"/>
</package3dinstances>
<technologies>
<technology name="">
<attribute name="SPICEPREFIX" value="R" constant="no"/>
</technology>
</technologies>
</device>
<device name="R6332W" package="R6332W">
<connects>
<connect gate="G$1" pin="1" pad="1"/>
<connect gate="G$1" pin="2" pad="2"/>
</connects>
<package3dinstances>
<package3dinstance package3d_urn="urn:adsk.eagle:package:26078/2"/>
</package3dinstances>
<technologies>
<technology name="">
<attribute name="SPICEPREFIX" value="R" constant="no"/>
</technology>
</technologies>
</device>
<device name="M0805" package="M0805">
<connects>
<connect gate="G$1" pin="1" pad="1"/>
<connect gate="G$1" pin="2" pad="2"/>
</connects>
<package3dinstances>
<package3dinstance package3d_urn="urn:adsk.eagle:package:23556/2"/>
</package3dinstances>
<technologies>
<technology name="">
<attribute name="SPICEPREFIX" value="R" constant="no"/>
</technology>
</technologies>
</device>
<device name="M1206" package="M1206">
<connects>
<connect gate="G$1" pin="1" pad="1"/>
<connect gate="G$1" pin="2" pad="2"/>
</connects>
<package3dinstances>
<package3dinstance package3d_urn="urn:adsk.eagle:package:23566/2"/>
</package3dinstances>
<technologies>
<technology name="">
<attribute name="SPICEPREFIX" value="R" constant="no"/>
</technology>
</technologies>
</device>
<device name="M1406" package="M1406">
<connects>
<connect gate="G$1" pin="1" pad="1"/>
<connect gate="G$1" pin="2" pad="2"/>
</connects>
<package3dinstances>
<package3dinstance package3d_urn="urn:adsk.eagle:package:23569/2"/>
</package3dinstances>
<technologies>
<technology name="">
<attribute name="SPICEPREFIX" value="R" constant="no"/>
</technology>
</technologies>
</device>
<device name="M2012" package="M2012">
<connects>
<connect gate="G$1" pin="1" pad="1"/>
<connect gate="G$1" pin="2" pad="2"/>
</connects>
<package3dinstances>
<package3dinstance package3d_urn="urn:adsk.eagle:package:23561/2"/>
</package3dinstances>
<technologies>
<technology name="">
<attribute name="SPICEPREFIX" value="R" constant="no"/>
</technology>
</technologies>
</device>
<device name="M2309" package="M2309">
<connects>
<connect gate="G$1" pin="1" pad="1"/>
<connect gate="G$1" pin="2" pad="2"/>
</connects>
<package3dinstances>
<package3dinstance package3d_urn="urn:adsk.eagle:package:23562/2"/>
</package3dinstances>
<technologies>
<technology name="">
<attribute name="SPICEPREFIX" value="R" constant="no"/>
</technology>
</technologies>
</device>
<device name="M3216" package="M3216">
<connects>
<connect gate="G$1" pin="1" pad="1"/>
<connect gate="G$1" pin="2" pad="2"/>
</connects>
<package3dinstances>
<package3dinstance package3d_urn="urn:adsk.eagle:package:23563/2"/>
</package3dinstances>
<technologies>
<technology name="">
<attribute name="SPICEPREFIX" value="R" constant="no"/>
</technology>
</technologies>
</device>
<device name="M3516" package="M3516">
<connects>
<connect gate="G$1" pin="1" pad="1"/>
<connect gate="G$1" pin="2" pad="2"/>
</connects>
<package3dinstances>
<package3dinstance package3d_urn="urn:adsk.eagle:package:23573/2"/>
</package3dinstances>
<technologies>
<technology name="">
<attribute name="SPICEPREFIX" value="R" constant="no"/>
</technology>
</technologies>
</device>
<device name="M5923" package="M5923">
<connects>
<connect gate="G$1" pin="1" pad="1"/>
<connect gate="G$1" pin="2" pad="2"/>
</connects>
<package3dinstances>
<package3dinstance package3d_urn="urn:adsk.eagle:package:23564/3"/>
</package3dinstances>
<technologies>
<technology name="">
<attribute name="SPICEPREFIX" value="R" constant="no"/>
</technology>
</technologies>
</device>
<device name="0204/5" package="0204/5">
<connects>
<connect gate="G$1" pin="1" pad="1"/>
<connect gate="G$1" pin="2" pad="2"/>
</connects>
<package3dinstances>
<package3dinstance package3d_urn="urn:adsk.eagle:package:23488/1"/>
</package3dinstances>
<technologies>
<technology name="">
<attribute name="SPICEPREFIX" value="R" constant="no"/>
</technology>
</technologies>
</device>
<device name="0204/7" package="0204/7">
<connects>
<connect gate="G$1" pin="1" pad="1"/>
<connect gate="G$1" pin="2" pad="2"/>
</connects>
<package3dinstances>
<package3dinstance package3d_urn="urn:adsk.eagle:package:23498/2"/>
</package3dinstances>
<technologies>
<technology name="">
<attribute name="SPICEPREFIX" value="R" constant="no"/>
</technology>
</technologies>
</device>
<device name="0207/10" package="0207/10">
<connects>
<connect gate="G$1" pin="1" pad="1"/>
<connect gate="G$1" pin="2" pad="2"/>
</connects>
<package3dinstances>
<package3dinstance package3d_urn="urn:adsk.eagle:package:23491/2"/>
</package3dinstances>
<technologies>
<technology name="">
<attribute name="SPICEPREFIX" value="R" constant="no"/>
</technology>
</technologies>
</device>
<device name="0207/12" package="0207/12">
<connects>
<connect gate="G$1" pin="1" pad="1"/>
<connect gate="G$1" pin="2" pad="2"/>
</connects>
<package3dinstances>
<package3dinstance package3d_urn="urn:adsk.eagle:package:23489/1"/>
</package3dinstances>
<technologies>
<technology name="">
<attribute name="SPICEPREFIX" value="R" constant="no"/>
</technology>
</technologies>
</device>
<device name="0207/15" package="0207/15">
<connects>
<connect gate="G$1" pin="1" pad="1"/>
<connect gate="G$1" pin="2" pad="2"/>
</connects>
<package3dinstances>
<package3dinstance package3d_urn="urn:adsk.eagle:package:23492/1"/>
</package3dinstances>
<technologies>
<technology name="">
<attribute name="SPICEPREFIX" value="R" constant="no"/>
</technology>
</technologies>
</device>
<device name="0207/2V" package="0207/2V">
<connects>
<connect gate="G$1" pin="1" pad="1"/>
<connect gate="G$1" pin="2" pad="2"/>
</connects>
<package3dinstances>
<package3dinstance package3d_urn="urn:adsk.eagle:package:23490/1"/>
</package3dinstances>
<technologies>
<technology name="">
<attribute name="SPICEPREFIX" value="R" constant="no"/>
</technology>
</technologies>
</device>
<device name="0207/5V" package="0207/5V">
<connects>
<connect gate="G$1" pin="1" pad="1"/>
<connect gate="G$1" pin="2" pad="2"/>
</connects>
<package3dinstances>
<package3dinstance package3d_urn="urn:adsk.eagle:package:23502/1"/>
</package3dinstances>
<technologies>
<technology name="">
<attribute name="SPICEPREFIX" value="R" constant="no"/>
</technology>
</technologies>
</device>
<device name="0207/7" package="0207/7">
<connects>
<connect gate="G$1" pin="1" pad="1"/>
<connect gate="G$1" pin="2" pad="2"/>
</connects>
<package3dinstances>
<package3dinstance package3d_urn="urn:adsk.eagle:package:23493/2"/>
</package3dinstances>
<technologies>
<technology name="">
<attribute name="SPICEPREFIX" value="R" constant="no"/>
</technology>
</technologies>
</device>
<device name="0309/10" package="0309/10">
<connects>
<connect gate="G$1" pin="1" pad="1"/>
<connect gate="G$1" pin="2" pad="2"/>
</connects>
<package3dinstances>
<package3dinstance package3d_urn="urn:adsk.eagle:package:23567/2"/>
</package3dinstances>
<technologies>
<technology name="">
<attribute name="SPICEPREFIX" value="R" constant="no"/>
</technology>
</technologies>
</device>
<device name="0309/12" package="0309/12">
<connects>
<connect gate="G$1" pin="1" pad="1"/>
<connect gate="G$1" pin="2" pad="2"/>
</connects>
<package3dinstances>
<package3dinstance package3d_urn="urn:adsk.eagle:package:23571/1"/>
</package3dinstances>
<technologies>
<technology name="">
<attribute name="SPICEPREFIX" value="R" constant="no"/>
</technology>
</technologies>
</device>
<device name="0411/12" package="0411/12">
<connects>
<connect gate="G$1" pin="1" pad="1"/>
<connect gate="G$1" pin="2" pad="2"/>
</connects>
<package3dinstances>
<package3dinstance package3d_urn="urn:adsk.eagle:package:23578/1"/>
</package3dinstances>
<technologies>
<technology name="">
<attribute name="SPICEPREFIX" value="R" constant="no"/>
</technology>
</technologies>
</device>
<device name="0411/15" package="0411/15">
<connects>
<connect gate="G$1" pin="1" pad="1"/>
<connect gate="G$1" pin="2" pad="2"/>
</connects>
<package3dinstances>
<package3dinstance package3d_urn="urn:adsk.eagle:package:23568/2"/>
</package3dinstances>
<technologies>
<technology name="">
<attribute name="SPICEPREFIX" value="R" constant="no"/>
</technology>
</technologies>
</device>
<device name="0411/3V" package="0411V">
<connects>
<connect gate="G$1" pin="1" pad="1"/>
<connect gate="G$1" pin="2" pad="2"/>
</connects>
<package3dinstances>
<package3dinstance package3d_urn="urn:adsk.eagle:package:23570/1"/>
</package3dinstances>
<technologies>
<technology name="">
<attribute name="SPICEPREFIX" value="R" constant="no"/>
</technology>
</technologies>
</device>
<device name="0414/15" package="0414/15">
<connects>
<connect gate="G$1" pin="1" pad="1"/>
<connect gate="G$1" pin="2" pad="2"/>
</connects>
<package3dinstances>
<package3dinstance package3d_urn="urn:adsk.eagle:package:23579/2"/>
</package3dinstances>
<technologies>
<technology name="">
<attribute name="SPICEPREFIX" value="R" constant="no"/>
</technology>
</technologies>
</device>
<device name="0414/5V" package="0414V">
<connects>
<connect gate="G$1" pin="1" pad="1"/>
<connect gate="G$1" pin="2" pad="2"/>
</connects>
<package3dinstances>
<package3dinstance package3d_urn="urn:adsk.eagle:package:23574/1"/>
</package3dinstances>
<technologies>
<technology name="">
<attribute name="SPICEPREFIX" value="R" constant="no"/>
</technology>
</technologies>
</device>
<device name="0617/17" package="0617/17">
<connects>
<connect gate="G$1" pin="1" pad="1"/>
<connect gate="G$1" pin="2" pad="2"/>
</connects>
<package3dinstances>
<package3dinstance package3d_urn="urn:adsk.eagle:package:23575/2"/>
</package3dinstances>
<technologies>
<technology name="">
<attribute name="SPICEPREFIX" value="R" constant="no"/>
</technology>
</technologies>
</device>
<device name="0617/22" package="0617/22">
<connects>
<connect gate="G$1" pin="1" pad="1"/>
<connect gate="G$1" pin="2" pad="2"/>
</connects>
<package3dinstances>
<package3dinstance package3d_urn="urn:adsk.eagle:package:23577/1"/>
</package3dinstances>
<technologies>
<technology name="">
<attribute name="SPICEPREFIX" value="R" constant="no"/>
</technology>
</technologies>
</device>
<device name="0617/5V" package="0617V">
<connects>
<connect gate="G$1" pin="1" pad="1"/>
<connect gate="G$1" pin="2" pad="2"/>
</connects>
<package3dinstances>
<package3dinstance package3d_urn="urn:adsk.eagle:package:23576/1"/>
</package3dinstances>
<technologies>
<technology name="">
<attribute name="SPICEPREFIX" value="R" constant="no"/>
</technology>
</technologies>
</device>
<device name="0922/22" package="0922/22">
<connects>
<connect gate="G$1" pin="1" pad="1"/>
<connect gate="G$1" pin="2" pad="2"/>
</connects>
<package3dinstances>
<package3dinstance package3d_urn="urn:adsk.eagle:package:23580/2"/>
</package3dinstances>
<technologies>
<technology name="">
<attribute name="SPICEPREFIX" value="R" constant="no"/>
</technology>
</technologies>
</device>
<device name="0613/5V" package="P0613V">
<connects>
<connect gate="G$1" pin="1" pad="1"/>
<connect gate="G$1" pin="2" pad="2"/>
</connects>
<package3dinstances>
<package3dinstance package3d_urn="urn:adsk.eagle:package:23582/1"/>
</package3dinstances>
<technologies>
<technology name="">
<attribute name="SPICEPREFIX" value="R" constant="no"/>
</technology>
</technologies>
</device>
<device name="0613/15" package="P0613/15">
<connects>
<connect gate="G$1" pin="1" pad="1"/>
<connect gate="G$1" pin="2" pad="2"/>
</connects>
<package3dinstances>
<package3dinstance package3d_urn="urn:adsk.eagle:package:23581/2"/>
</package3dinstances>
<technologies>
<technology name="">
<attribute name="SPICEPREFIX" value="R" constant="no"/>
</technology>
</technologies>
</device>
<device name="0817/22" package="P0817/22">
<connects>
<connect gate="G$1" pin="1" pad="1"/>
<connect gate="G$1" pin="2" pad="2"/>
</connects>
<package3dinstances>
<package3dinstance package3d_urn="urn:adsk.eagle:package:23583/1"/>
</package3dinstances>
<technologies>
<technology name="">
<attribute name="SPICEPREFIX" value="R" constant="no"/>
</technology>
</technologies>
</device>
<device name="0817/7V" package="P0817V">
<connects>
<connect gate="G$1" pin="1" pad="1"/>
<connect gate="G$1" pin="2" pad="2"/>
</connects>
<package3dinstances>
<package3dinstance package3d_urn="urn:adsk.eagle:package:23608/1"/>
</package3dinstances>
<technologies>
<technology name="">
<attribute name="SPICEPREFIX" value="R" constant="no"/>
</technology>
</technologies>
</device>
<device name="V234/12" package="V234/12">
<connects>
<connect gate="G$1" pin="1" pad="1"/>
<connect gate="G$1" pin="2" pad="2"/>
</connects>
<package3dinstances>
<package3dinstance package3d_urn="urn:adsk.eagle:package:23592/1"/>
</package3dinstances>
<technologies>
<technology name="">
<attribute name="SPICEPREFIX" value="R" constant="no"/>
</technology>
</technologies>
</device>
<device name="V235/17" package="V235/17">
<connects>
<connect gate="G$1" pin="1" pad="1"/>
<connect gate="G$1" pin="2" pad="2"/>
</connects>
<package3dinstances>
<package3dinstance package3d_urn="urn:adsk.eagle:package:23586/2"/>
</package3dinstances>
<technologies>
<technology name="">
<attribute name="SPICEPREFIX" value="R" constant="no"/>
</technology>
</technologies>
</device>
<device name="V526-0" package="V526-0">
<connects>
<connect gate="G$1" pin="1" pad="1"/>
<connect gate="G$1" pin="2" pad="2"/>
</connects>
<package3dinstances>
<package3dinstance package3d_urn="urn:adsk.eagle:package:23590/1"/>
</package3dinstances>
<technologies>
<technology name="">
<attribute name="SPICEPREFIX" value="R" constant="no"/>
</technology>
</technologies>
</device>
<device name="MELF0102AX" package="MINI_MELF-0102AX">
<connects>
<connect gate="G$1" pin="1" pad="1"/>
<connect gate="G$1" pin="2" pad="2"/>
</connects>
<package3dinstances>
<package3dinstance package3d_urn="urn:adsk.eagle:package:23594/1"/>
</package3dinstances>
<technologies>
<technology name="">
<attribute name="SPICEPREFIX" value="R" constant="no"/>
</technology>
</technologies>
</device>
<device name="0922V" package="0922V">
<connects>
<connect gate="G$1" pin="1" pad="1"/>
<connect gate="G$1" pin="2" pad="2"/>
</connects>
<package3dinstances>
<package3dinstance package3d_urn="urn:adsk.eagle:package:23589/1"/>
</package3dinstances>
<technologies>
<technology name="">
<attribute name="SPICEPREFIX" value="R" constant="no"/>
</technology>
</technologies>
</device>
<device name="MELF0102R" package="MINI_MELF-0102R">
<connects>
<connect gate="G$1" pin="1" pad="1"/>
<connect gate="G$1" pin="2" pad="2"/>
</connects>
<package3dinstances>
<package3dinstance package3d_urn="urn:adsk.eagle:package:23591/2"/>
</package3dinstances>
<technologies>
<technology name="">
<attribute name="SPICEPREFIX" value="R" constant="no"/>
</technology>
</technologies>
</device>
<device name="MELF0102W" package="MINI_MELF-0102W">
<connects>
<connect gate="G$1" pin="1" pad="1"/>
<connect gate="G$1" pin="2" pad="2"/>
</connects>
<package3dinstances>
<package3dinstance package3d_urn="urn:adsk.eagle:package:23588/2"/>
</package3dinstances>
<technologies>
<technology name="">
<attribute name="SPICEPREFIX" value="R" constant="no"/>
</technology>
</technologies>
</device>
<device name="MELF0204R" package="MINI_MELF-0204R">
<connects>
<connect gate="G$1" pin="1" pad="1"/>
<connect gate="G$1" pin="2" pad="2"/>
</connects>
<package3dinstances>
<package3dinstance package3d_urn="urn:adsk.eagle:package:26109/2"/>
</package3dinstances>
<technologies>
<technology name="">
<attribute name="SPICEPREFIX" value="R" constant="no"/>
</technology>
</technologies>
</device>
<device name="MELF0204W" package="MINI_MELF-0204W">
<connects>
<connect gate="G$1" pin="1" pad="1"/>
<connect gate="G$1" pin="2" pad="2"/>
</connects>
<package3dinstances>
<package3dinstance package3d_urn="urn:adsk.eagle:package:26111/2"/>
</package3dinstances>
<technologies>
<technology name="">
<attribute name="SPICEPREFIX" value="R" constant="no"/>
</technology>
</technologies>
</device>
<device name="MELF0207R" package="MINI_MELF-0207R">
<connects>
<connect gate="G$1" pin="1" pad="1"/>
<connect gate="G$1" pin="2" pad="2"/>
</connects>
<package3dinstances>
<package3dinstance package3d_urn="urn:adsk.eagle:package:26113/2"/>
</package3dinstances>
<technologies>
<technology name="">
<attribute name="SPICEPREFIX" value="R" constant="no"/>
</technology>
</technologies>
</device>
<device name="MELF0207W" package="MINI_MELF-0207W">
<connects>
<connect gate="G$1" pin="1" pad="1"/>
<connect gate="G$1" pin="2" pad="2"/>
</connects>
<package3dinstances>
<package3dinstance package3d_urn="urn:adsk.eagle:package:26112/2"/>
</package3dinstances>
<technologies>
<technology name="">
<attribute name="SPICEPREFIX" value="R" constant="no"/>
</technology>
</technologies>
</device>
<device name="RDH/15" package="RDH/15">
<connects>
<connect gate="G$1" pin="1" pad="1"/>
<connect gate="G$1" pin="2" pad="2"/>
</connects>
<package3dinstances>
<package3dinstance package3d_urn="urn:adsk.eagle:package:23595/1"/>
</package3dinstances>
<technologies>
<technology name="">
<attribute name="SPICEPREFIX" value="R" constant="no"/>
</technology>
</technologies>
</device>
<device name="0204/2V" package="0204V">
<connects>
<connect gate="G$1" pin="1" pad="1"/>
<connect gate="G$1" pin="2" pad="2"/>
</connects>
<package3dinstances>
<package3dinstance package3d_urn="urn:adsk.eagle:package:23495/1"/>
</package3dinstances>
<technologies>
<technology name="">
<attribute name="SPICEPREFIX" value="R" constant="no"/>
</technology>
</technologies>
</device>
<device name="0309/V" package="0309V">
<connects>
<connect gate="G$1" pin="1" pad="1"/>
<connect gate="G$1" pin="2" pad="2"/>
</connects>
<package3dinstances>
<package3dinstance package3d_urn="urn:adsk.eagle:package:23572/1"/>
</package3dinstances>
<technologies>
<technology name="">
<attribute name="SPICEPREFIX" value="R" constant="no"/>
</technology>
</technologies>
</device>
<device name="R0201" package="R0201">
<connects>
<connect gate="G$1" pin="1" pad="1"/>
<connect gate="G$1" pin="2" pad="2"/>
</connects>
<package3dinstances>
<package3dinstance package3d_urn="urn:adsk.eagle:package:26117/2"/>
</package3dinstances>
<technologies>
<technology name="">
<attribute name="SPICEPREFIX" value="R" constant="no"/>
</technology>
</technologies>
</device>
<device name="VMTA55" package="VMTA55">
<connects>
<connect gate="G$1" pin="1" pad="1"/>
<connect gate="G$1" pin="2" pad="2"/>
</connects>
<package3dinstances>
<package3dinstance package3d_urn="urn:adsk.eagle:package:26121/2"/>
</package3dinstances>
<technologies>
<technology name="">
<attribute name="SPICEPREFIX" value="R" constant="no"/>
</technology>
</technologies>
</device>
<device name="VMTB60" package="VMTB60">
<connects>
<connect gate="G$1" pin="1" pad="1"/>
<connect gate="G$1" pin="2" pad="2"/>
</connects>
<package3dinstances>
<package3dinstance package3d_urn="urn:adsk.eagle:package:26122/2"/>
</package3dinstances>
<technologies>
<technology name="">
<attribute name="SPICEPREFIX" value="R" constant="no"/>
</technology>
</technologies>
</device>
<device name="VTA52" package="VTA52">
<connects>
<connect gate="G$1" pin="1" pad="1"/>
<connect gate="G$1" pin="2" pad="2"/>
</connects>
<package3dinstances>
<package3dinstance package3d_urn="urn:adsk.eagle:package:26116/2"/>
</package3dinstances>
<technologies>
<technology name="">
<attribute name="SPICEPREFIX" value="R" constant="no"/>
</technology>
</technologies>
</device>
<device name="VTA53" package="VTA53">
<connects>
<connect gate="G$1" pin="1" pad="1"/>
<connect gate="G$1" pin="2" pad="2"/>
</connects>
<package3dinstances>
<package3dinstance package3d_urn="urn:adsk.eagle:package:26118/2"/>
</package3dinstances>
<technologies>
<technology name="">
<attribute name="SPICEPREFIX" value="R" constant="no"/>
</technology>
</technologies>
</device>
<device name="VTA54" package="VTA54">
<connects>
<connect gate="G$1" pin="1" pad="1"/>
<connect gate="G$1" pin="2" pad="2"/>
</connects>
<package3dinstances>
<package3dinstance package3d_urn="urn:adsk.eagle:package:26119/2"/>
</package3dinstances>
<technologies>
<technology name="">
<attribute name="SPICEPREFIX" value="R" constant="no"/>
</technology>
</technologies>
</device>
<device name="VTA55" package="VTA55">
<connects>
<connect gate="G$1" pin="1" pad="1"/>
<connect gate="G$1" pin="2" pad="2"/>
</connects>
<package3dinstances>
<package3dinstance package3d_urn="urn:adsk.eagle:package:26120/2"/>
</package3dinstances>
<technologies>
<technology name="">
<attribute name="SPICEPREFIX" value="R" constant="no"/>
</technology>
</technologies>
</device>
<device name="VTA56" package="VTA56">
<connects>
<connect gate="G$1" pin="1" pad="1"/>
<connect gate="G$1" pin="2" pad="2"/>
</connects>
<package3dinstances>
<package3dinstance package3d_urn="urn:adsk.eagle:package:26129/3"/>
</package3dinstances>
<technologies>
<technology name="">
<attribute name="SPICEPREFIX" value="R" constant="no"/>
</technology>
</technologies>
</device>
<device name="R4527" package="R4527">
<connects>
<connect gate="G$1" pin="1" pad="1"/>
<connect gate="G$1" pin="2" pad="2"/>
</connects>
<package3dinstances>
<package3dinstance package3d_urn="urn:adsk.eagle:package:13310/2"/>
</package3dinstances>
<technologies>
<technology name="">
<attribute name="SPICEPREFIX" value="R" constant="no"/>
</technology>
</technologies>
</device>
<device name="WSC0001" package="WSC0001">
<connects>
<connect gate="G$1" pin="1" pad="1"/>
<connect gate="G$1" pin="2" pad="2"/>
</connects>
<package3dinstances>
<package3dinstance package3d_urn="urn:adsk.eagle:package:26123/2"/>
</package3dinstances>
<technologies>
<technology name="">
<attribute name="SPICEPREFIX" value="R" constant="no"/>
</technology>
</technologies>
</device>
<device name="WSC0002" package="WSC0002">
<connects>
<connect gate="G$1" pin="1" pad="1"/>
<connect gate="G$1" pin="2" pad="2"/>
</connects>
<package3dinstances>
<package3dinstance package3d_urn="urn:adsk.eagle:package:26125/2"/>
</package3dinstances>
<technologies>
<technology name="">
<attribute name="SPICEPREFIX" value="R" constant="no"/>
</technology>
</technologies>
</device>
<device name="WSC01/2" package="WSC01/2">
<connects>
<connect gate="G$1" pin="1" pad="1"/>
<connect gate="G$1" pin="2" pad="2"/>
</connects>
<package3dinstances>
<package3dinstance package3d_urn="urn:adsk.eagle:package:26127/2"/>
</package3dinstances>
<technologies>
<technology name="">
<attribute name="SPICEPREFIX" value="R" constant="no"/>
</technology>
</technologies>
</device>
<device name="WSC2515" package="WSC2515">
<connects>
<connect gate="G$1" pin="1" pad="1"/>
<connect gate="G$1" pin="2" pad="2"/>
</connects>
<package3dinstances>
<package3dinstance package3d_urn="urn:adsk.eagle:package:26134/2"/>
</package3dinstances>
<technologies>
<technology name="">
<attribute name="SPICEPREFIX" value="R" constant="no"/>
</technology>
</technologies>
</device>
<device name="WSC4527" package="WSC4527">
<connects>
<connect gate="G$1" pin="1" pad="1"/>
<connect gate="G$1" pin="2" pad="2"/>
</connects>
<package3dinstances>
<package3dinstance package3d_urn="urn:adsk.eagle:package:26126/2"/>
</package3dinstances>
<technologies>
<technology name="">
<attribute name="SPICEPREFIX" value="R" constant="no"/>
</technology>
</technologies>
</device>
<device name="WSC6927" package="WSC6927">
<connects>
<connect gate="G$1" pin="1" pad="1"/>
<connect gate="G$1" pin="2" pad="2"/>
</connects>
<package3dinstances>
<package3dinstance package3d_urn="urn:adsk.eagle:package:26128/2"/>
</package3dinstances>
<technologies>
<technology name="">
<attribute name="SPICEPREFIX" value="R" constant="no"/>
</technology>
</technologies>
</device>
<device name="R1218" package="R1218">
<connects>
<connect gate="G$1" pin="1" pad="1"/>
<connect gate="G$1" pin="2" pad="2"/>
</connects>
<package3dinstances>
<package3dinstance package3d_urn="urn:adsk.eagle:package:26131/2"/>
</package3dinstances>
<technologies>
<technology name="">
<attribute name="SPICEPREFIX" value="R" constant="no"/>
</technology>
</technologies>
</device>
<device name="1812X7R" package="1812X7R">
<connects>
<connect gate="G$1" pin="1" pad="1"/>
<connect gate="G$1" pin="2" pad="2"/>
</connects>
<package3dinstances>
<package3dinstance package3d_urn="urn:adsk.eagle:package:26130/2"/>
</package3dinstances>
<technologies>
<technology name="">
<attribute name="SPICEPREFIX" value="R" constant="no"/>
</technology>
</technologies>
</device>
<device name="01005" package="R01005">
<connects>
<connect gate="G$1" pin="1" pad="1"/>
<connect gate="G$1" pin="2" pad="2"/>
</connects>
<package3dinstances>
<package3dinstance package3d_urn="urn:adsk.eagle:package:26133/2"/>
</package3dinstances>
<technologies>
<technology name="">
<attribute name="SPICEPREFIX" value="R" constant="no"/>
</technology>
</technologies>
</device>
</devices>
<spice>
<pinmapping spiceprefix="R">
<pinmap gate="G$1" pin="1" pinorder="1"/>
<pinmap gate="G$1" pin="2" pinorder="2"/>
</pinmapping>
</spice>
</deviceset>
</devicesets>
</library>
<library name="transistor" urn="urn:adsk.eagle:library:402">
<description>&lt;b&gt;Transistors&lt;/b&gt;&lt;p&gt;
&lt;author&gt;Created by librarian@cadsoft.de&lt;/author&gt;</description>
<packages>
<package name="TO92" urn="urn:adsk.eagle:footprint:28459/1" library_version="5">
<description>&lt;b&gt;TO 92&lt;/b&gt;</description>
<wire x1="-2.0946" y1="-1.651" x2="-2.6549" y2="-0.254" width="0.127" layer="21" curve="-32.781"/>
<wire x1="-2.6549" y1="-0.254" x2="-0.7863" y2="2.5485" width="0.127" layer="21" curve="-78.3185"/>
<wire x1="0.7863" y1="2.5484" x2="2.0945" y2="-1.651" width="0.127" layer="21" curve="-111.1"/>
<wire x1="-2.0945" y1="-1.651" x2="2.0945" y2="-1.651" width="0.127" layer="21"/>
<wire x1="-2.2537" y1="-0.254" x2="-0.2863" y2="-0.254" width="0.127" layer="51"/>
<wire x1="-2.6549" y1="-0.254" x2="-2.2537" y2="-0.254" width="0.127" layer="21"/>
<wire x1="-0.2863" y1="-0.254" x2="0.2863" y2="-0.254" width="0.127" layer="21"/>
<wire x1="2.2537" y1="-0.254" x2="2.6549" y2="-0.254" width="0.127" layer="21"/>
<wire x1="0.2863" y1="-0.254" x2="2.2537" y2="-0.254" width="0.127" layer="51"/>
<wire x1="-0.7863" y1="2.5485" x2="0.7863" y2="2.5485" width="0.127" layer="51" curve="-34.2936"/>
<pad name="1" x="1.27" y="0" drill="0.8128" shape="octagon"/>
<pad name="2" x="0" y="1.905" drill="0.8128" shape="octagon"/>
<pad name="3" x="-1.27" y="0" drill="0.8128" shape="octagon"/>
<text x="3.175" y="0.635" size="1.27" layer="25" ratio="10">&gt;NAME</text>
<text x="3.175" y="-1.27" size="1.27" layer="27" ratio="10">&gt;VALUE</text>
<text x="-0.635" y="0.635" size="1.27" layer="51" ratio="10">2</text>
<text x="-2.159" y="0" size="1.27" layer="51" ratio="10">3</text>
<text x="1.143" y="0" size="1.27" layer="51" ratio="10">1</text>
</package>
</packages>
<packages3d>
<package3d name="TO92" urn="urn:adsk.eagle:package:28523/2" type="model" library_version="5">
<description>TO 92</description>
<packageinstances>
<packageinstance name="TO92"/>
</packageinstances>
</package3d>
</packages3d>
<symbols>
<symbol name="NPN" urn="urn:adsk.eagle:symbol:29821/1" library_version="5">
<wire x1="2.54" y1="2.54" x2="0.508" y2="1.524" width="0.1524" layer="94"/>
<wire x1="1.778" y1="-1.524" x2="2.54" y2="-2.54" width="0.1524" layer="94"/>
<wire x1="2.54" y1="-2.54" x2="1.27" y2="-2.54" width="0.1524" layer="94"/>
<wire x1="1.27" y1="-2.54" x2="1.778" y2="-1.524" width="0.1524" layer="94"/>
<wire x1="1.54" y1="-2.04" x2="0.308" y2="-1.424" width="0.1524" layer="94"/>
<wire x1="1.524" y1="-2.413" x2="2.286" y2="-2.413" width="0.254" layer="94"/>
<wire x1="2.286" y1="-2.413" x2="1.778" y2="-1.778" width="0.254" layer="94"/>
<wire x1="1.778" y1="-1.778" x2="1.524" y2="-2.286" width="0.254" layer="94"/>
<wire x1="1.524" y1="-2.286" x2="1.905" y2="-2.286" width="0.254" layer="94"/>
<wire x1="1.905" y1="-2.286" x2="1.778" y2="-2.032" width="0.254" layer="94"/>
<text x="-10.16" y="7.62" size="1.778" layer="95">&gt;NAME</text>
<text x="-10.16" y="5.08" size="1.778" layer="96">&gt;VALUE</text>
<rectangle x1="-0.254" y1="-2.54" x2="0.508" y2="2.54" layer="94"/>
<pin name="B" x="-2.54" y="0" visible="off" length="short" direction="pas" swaplevel="1"/>
<pin name="E" x="2.54" y="-5.08" visible="off" length="short" direction="pas" swaplevel="3" rot="R90"/>
<pin name="C" x="2.54" y="5.08" visible="off" length="short" direction="pas" swaplevel="2" rot="R270"/>
</symbol>
</symbols>
<devicesets>
<deviceset name="2N5089" urn="urn:adsk.eagle:component:29950/3" prefix="T" library_version="5">
<description>&lt;b&gt;NPN TRANSISTOR&lt;/b&gt;</description>
<gates>
<gate name="G$1" symbol="NPN" x="0" y="0"/>
</gates>
<devices>
<device name="" package="TO92">
<connects>
<connect gate="G$1" pin="B" pad="2"/>
<connect gate="G$1" pin="C" pad="1"/>
<connect gate="G$1" pin="E" pad="3"/>
</connects>
<package3dinstances>
<package3dinstance package3d_urn="urn:adsk.eagle:package:28523/2"/>
</package3dinstances>
<technologies>
<technology name=""/>
</technologies>
</device>
</devices>
</deviceset>
</devicesets>
</library>
<library name="buzzer" urn="urn:adsk.eagle:library:113">
<description>&lt;b&gt;Speakers and Buzzers&lt;/b&gt;&lt;p&gt;
&lt;ul&gt;Distributors:
&lt;li&gt;Buerklin
&lt;li&gt;Spoerle
&lt;li&gt;Schukat
&lt;/ul&gt;
&lt;author&gt;Created by librarian@cadsoft.de&lt;/author&gt;</description>
<packages>
<package name="F/CM12P" urn="urn:adsk.eagle:footprint:5223/1" library_version="1">
<description>&lt;b&gt;BUZZER&lt;/b&gt;</description>
<wire x1="3.175" y1="3.048" x2="4.445" y2="3.048" width="0.254" layer="21"/>
<wire x1="3.81" y1="3.683" x2="3.81" y2="2.413" width="0.254" layer="21"/>
<circle x="0" y="0" radius="6.985" width="0.1524" layer="21"/>
<circle x="0" y="0" radius="1.27" width="0.1524" layer="21"/>
<circle x="3.81" y="3.048" radius="1.27" width="0.1524" layer="21"/>
<pad name="-" x="-3.81" y="0" drill="1.016" diameter="2.54" shape="octagon"/>
<pad name="+" x="3.81" y="0" drill="1.016" diameter="2.54" shape="octagon"/>
<text x="2.54" y="6.985" size="1.27" layer="25" ratio="10">&gt;NAME</text>
<text x="-4.445" y="-3.81" size="1.27" layer="27" ratio="10">&gt;VALUE</text>
</package>
</packages>
<packages3d>
<package3d name="F/CM12P" urn="urn:adsk.eagle:package:5265/1" type="box" library_version="1">
<description>BUZZER</description>
<packageinstances>
<packageinstance name="F/CM12P"/>
</packageinstances>
</package3d>
</packages3d>
<symbols>
<symbol name="B2P" urn="urn:adsk.eagle:symbol:5221/1" library_version="1">
<wire x1="-1.27" y1="3.175" x2="0" y2="3.175" width="0.1524" layer="94"/>
<wire x1="0" y1="3.175" x2="0" y2="3.81" width="0.1524" layer="94"/>
<wire x1="0" y1="3.175" x2="0" y2="2.54" width="0.1524" layer="94"/>
<wire x1="0.635" y1="4.445" x2="0.635" y2="1.905" width="0.1524" layer="94"/>
<wire x1="0.635" y1="1.905" x2="1.905" y2="1.905" width="0.1524" layer="94"/>
<wire x1="1.905" y1="1.905" x2="1.905" y2="4.445" width="0.1524" layer="94"/>
<wire x1="1.905" y1="4.445" x2="0.635" y2="4.445" width="0.1524" layer="94"/>
<wire x1="2.54" y1="3.81" x2="2.54" y2="3.175" width="0.1524" layer="94"/>
<wire x1="2.54" y1="3.175" x2="3.81" y2="3.175" width="0.1524" layer="94"/>
<wire x1="2.54" y1="3.175" x2="2.54" y2="2.54" width="0.1524" layer="94"/>
<wire x1="2.54" y1="-2.54" x2="2.54" y2="1.27" width="0.1524" layer="94"/>
<wire x1="0" y1="-2.54" x2="0" y2="1.27" width="0.1524" layer="94"/>
<wire x1="-2.54" y1="1.27" x2="0" y2="1.27" width="0.254" layer="94"/>
<wire x1="5.08" y1="1.27" x2="5.08" y2="5.08" width="0.254" layer="94"/>
<wire x1="5.08" y1="5.08" x2="5.715" y2="5.08" width="0.254" layer="94"/>
<wire x1="5.715" y1="5.08" x2="5.715" y2="5.715" width="0.254" layer="94"/>
<wire x1="5.715" y1="5.715" x2="-3.175" y2="5.715" width="0.254" layer="94"/>
<wire x1="-3.175" y1="5.715" x2="-3.175" y2="5.08" width="0.254" layer="94"/>
<wire x1="-3.175" y1="5.08" x2="-2.54" y2="5.08" width="0.254" layer="94"/>
<wire x1="-2.54" y1="5.08" x2="-2.54" y2="1.27" width="0.254" layer="94"/>
<wire x1="-2.54" y1="5.08" x2="5.08" y2="5.08" width="0.254" layer="94"/>
<wire x1="2.54" y1="1.27" x2="5.08" y2="1.27" width="0.254" layer="94"/>
<wire x1="0" y1="1.27" x2="2.54" y2="1.27" width="0.254" layer="94"/>
<text x="-2.54" y="6.35" size="1.778" layer="95">&gt;NAME</text>
<text x="6.35" y="0" size="1.778" layer="96">&gt;VALUE</text>
<pin name="2" x="5.08" y="-2.54" visible="pad" length="short" direction="pas" rot="R180"/>
<pin name="1" x="-2.54" y="-2.54" visible="pad" length="short" direction="pas"/>
</symbol>
</symbols>
<devicesets>
<deviceset name="F/CM12P" urn="urn:adsk.eagle:component:5310/1" prefix="SG" library_version="1">
<description>&lt;b&gt;BUZZER&lt;/b&gt;&lt;p&gt; Source: Buerklin</description>
<gates>
<gate name="G$1" symbol="B2P" x="0" y="0"/>
</gates>
<devices>
<device name="" package="F/CM12P">
<connects>
<connect gate="G$1" pin="1" pad="+"/>
<connect gate="G$1" pin="2" pad="-"/>
</connects>
<package3dinstances>
<package3dinstance package3d_urn="urn:adsk.eagle:package:5265/1"/>
</package3dinstances>
<technologies>
<technology name="">
<attribute name="MF" value="" constant="no"/>
<attribute name="MPN" value="" constant="no"/>
<attribute name="OC_FARNELL" value="unknown" constant="no"/>
<attribute name="OC_NEWARK" value="unknown" constant="no"/>
</technology>
</technologies>
</device>
</devices>
</deviceset>
</devicesets>
</library>
<library name="frames" urn="urn:adsk.eagle:library:229">
<description>&lt;b&gt;Frames for Sheet and Layout&lt;/b&gt;</description>
<packages>
</packages>
<symbols>
<symbol name="FRAME_A_L" urn="urn:adsk.eagle:symbol:13882/1" library_version="1">
<frame x1="0" y1="0" x2="279.4" y2="215.9" columns="6" rows="5" layer="94" border-bottom="no"/>
</symbol>
<symbol name="DOCFIELD" urn="urn:adsk.eagle:symbol:13864/1" library_version="1">
<wire x1="0" y1="0" x2="71.12" y2="0" width="0.1016" layer="94"/>
<wire x1="101.6" y1="15.24" x2="87.63" y2="15.24" width="0.1016" layer="94"/>
<wire x1="0" y1="0" x2="0" y2="5.08" width="0.1016" layer="94"/>
<wire x1="0" y1="5.08" x2="71.12" y2="5.08" width="0.1016" layer="94"/>
<wire x1="0" y1="5.08" x2="0" y2="15.24" width="0.1016" layer="94"/>
<wire x1="101.6" y1="15.24" x2="101.6" y2="5.08" width="0.1016" layer="94"/>
<wire x1="71.12" y1="5.08" x2="71.12" y2="0" width="0.1016" layer="94"/>
<wire x1="71.12" y1="5.08" x2="87.63" y2="5.08" width="0.1016" layer="94"/>
<wire x1="71.12" y1="0" x2="101.6" y2="0" width="0.1016" layer="94"/>
<wire x1="87.63" y1="15.24" x2="87.63" y2="5.08" width="0.1016" layer="94"/>
<wire x1="87.63" y1="15.24" x2="0" y2="15.24" width="0.1016" layer="94"/>
<wire x1="87.63" y1="5.08" x2="101.6" y2="5.08" width="0.1016" layer="94"/>
<wire x1="101.6" y1="5.08" x2="101.6" y2="0" width="0.1016" layer="94"/>
<wire x1="0" y1="15.24" x2="0" y2="22.86" width="0.1016" layer="94"/>
<wire x1="101.6" y1="35.56" x2="0" y2="35.56" width="0.1016" layer="94"/>
<wire x1="101.6" y1="35.56" x2="101.6" y2="22.86" width="0.1016" layer="94"/>
<wire x1="0" y1="22.86" x2="101.6" y2="22.86" width="0.1016" layer="94"/>
<wire x1="0" y1="22.86" x2="0" y2="35.56" width="0.1016" layer="94"/>
<wire x1="101.6" y1="22.86" x2="101.6" y2="15.24" width="0.1016" layer="94"/>
<text x="1.27" y="1.27" size="2.54" layer="94">Date:</text>
<text x="12.7" y="1.27" size="2.54" layer="94">&gt;LAST_DATE_TIME</text>
<text x="72.39" y="1.27" size="2.54" layer="94">Sheet:</text>
<text x="86.36" y="1.27" size="2.54" layer="94">&gt;SHEET</text>
<text x="88.9" y="11.43" size="2.54" layer="94">REV:</text>
<text x="1.27" y="19.05" size="2.54" layer="94">TITLE:</text>
<text x="1.27" y="11.43" size="2.54" layer="94">Document Number:</text>
<text x="17.78" y="19.05" size="2.54" layer="94">&gt;DRAWING_NAME</text>
</symbol>
</symbols>
<devicesets>
<deviceset name="FRAME_A_L" urn="urn:adsk.eagle:component:13939/1" prefix="FRAME" uservalue="yes" library_version="1">
<description>&lt;b&gt;FRAME&lt;/b&gt; A Size , 8 1/2 x 11 INCH, Landscape&lt;p&gt;</description>
<gates>
<gate name="G$1" symbol="FRAME_A_L" x="0" y="0" addlevel="always"/>
<gate name="G$2" symbol="DOCFIELD" x="172.72" y="0" addlevel="always"/>
</gates>
<devices>
<device name="">
<technologies>
<technology name=""/>
</technologies>
</device>
</devices>
</deviceset>
</devicesets>
</library>
</libraries>
<attributes>
</attributes>
<variantdefs>
</variantdefs>
<classes>
<class number="0" name="default" width="0" drill="0">
</class>
</classes>
<parts>
<part name="U1" library="adafruit" deviceset="ARDUINOR3" device="-DIMENSION" value="ARDUINOR3-DIMENSION"/>
<part name="POTENTIOMETER_BLOWER" library="SparkFun-Connectors" library_urn="urn:adsk.eagle:library:513" deviceset="CONN_03" device="" package3d_urn="urn:adsk.eagle:package:38063/1"/>
<part name="DIFF_PRESSURE" library="SparkFun-Connectors" library_urn="urn:adsk.eagle:library:513" deviceset="CONN_04" device="" package3d_urn="urn:adsk.eagle:package:38085/1"/>
<part name="BLOWER" library="SparkFun-Connectors" library_urn="urn:adsk.eagle:library:513" deviceset="CONN_03" device="" package3d_urn="urn:adsk.eagle:package:38063/1"/>
<part name="R1" library="rcl" library_urn="urn:adsk.eagle:library:334" deviceset="R-US_" device="0817/7V" package3d_urn="urn:adsk.eagle:package:23608/1" value="10K"/>
<part name="T1" library="transistor" library_urn="urn:adsk.eagle:library:402" deviceset="2N5089" device="" package3d_urn="urn:adsk.eagle:package:28523/2"/>
<part name="SG1" library="buzzer" library_urn="urn:adsk.eagle:library:113" deviceset="F/CM12P" device="" package3d_urn="urn:adsk.eagle:package:5265/1"/>
<part name="BATTERY_CONN" library="SparkFun-Connectors" library_urn="urn:adsk.eagle:library:513" deviceset="CONN_02" device="PTH4" package3d_urn="urn:adsk.eagle:package:38054/1"/>
<part name="SWITCH_CONN" library="SparkFun-Connectors" library_urn="urn:adsk.eagle:library:513" deviceset="CONN_02" device="PTH4" package3d_urn="urn:adsk.eagle:package:38054/1"/>
<part name="FRAME1" library="frames" library_urn="urn:adsk.eagle:library:229" deviceset="FRAME_A_L" device=""/>
</parts>
<sheets>
<sheet>
<plain>
<text x="187.96" y="27.94" size="3.81" layer="94">Respirator Prototype - Schematic</text>
<text x="185.42" y="7.62" size="2.54" layer="94">N/A</text>
<text x="264.16" y="7.62" size="2.54" layer="94">CD1</text>
<wire x1="4.064" y1="147.32" x2="68.58" y2="147.32" width="0.508" layer="121" style="longdash"/>
<wire x1="68.58" y1="147.32" x2="144.78" y2="147.32" width="0.508" layer="121" style="longdash"/>
<wire x1="144.78" y1="147.32" x2="200.66" y2="147.32" width="0.508" layer="121" style="longdash"/>
<wire x1="200.66" y1="147.32" x2="276.86" y2="147.32" width="0.508" layer="121" style="longdash"/>
<wire x1="68.58" y1="147.32" x2="68.58" y2="212.09" width="0.508" layer="121" style="longdash"/>
<wire x1="144.78" y1="212.09" x2="144.78" y2="147.32" width="0.508" layer="121" style="longdash"/>
<wire x1="200.66" y1="147.32" x2="200.66" y2="212.09" width="0.508" layer="121" style="longdash"/>
<wire x1="200.66" y1="147.32" x2="200.66" y2="76.454" width="0.508" layer="121" style="longdash"/>
<wire x1="200.66" y1="76.454" x2="275.336" y2="76.454" width="0.508" layer="121" style="longdash"/>
<text x="5.842" y="203.2" size="5.08" layer="94">PWM Blower Motor</text>
<text x="86.36" y="203.2" size="5.08" layer="94">Buzzer Circuit</text>
<text x="172.72" y="208.28" size="3.175" layer="94" align="top-center">I2C Differential Pressure
Sensor</text>
<text x="238.76" y="210.82" size="3.175" layer="94" align="top-center">12V Battery Terminal
&amp;
Main Power Switch</text>
<text x="205.74" y="137.16" size="5.08" layer="94">Blower Power Knob</text>
</plain>
<instances>
<instance part="U1" gate="G$1" x="63.5" y="86.36" smashed="yes"/>
<instance part="POTENTIOMETER_BLOWER" gate="J$1" x="233.68" y="104.14" smashed="yes" rot="R270">
<attribute name="VALUE" x="226.314" y="106.68" size="1.778" layer="96" font="vector" rot="R270"/>
<attribute name="NAME" x="220.98" y="107.188" size="1.778" layer="95" font="vector"/>
</instance>
<instance part="DIFF_PRESSURE" gate="G$1" x="165.1" y="180.34" smashed="yes" rot="R270">
<attribute name="VALUE" x="157.734" y="185.42" size="1.778" layer="96" font="vector" rot="R270"/>
<attribute name="NAME" x="157.988" y="187.96" size="1.778" layer="95" font="vector"/>
</instance>
<instance part="BLOWER" gate="J$1" x="50.8" y="182.88" smashed="yes" rot="R270">
<attribute name="VALUE" x="43.434" y="185.42" size="1.778" layer="96" font="vector" rot="R270"/>
<attribute name="NAME" x="56.388" y="185.42" size="1.778" layer="95" font="vector" rot="R270"/>
</instance>
<instance part="R1" gate="G$1" x="114.3" y="167.64" smashed="yes" rot="R90">
<attribute name="NAME" x="112.2934" y="166.624" size="1.778" layer="95" rot="R90"/>
<attribute name="VALUE" x="117.602" y="165.608" size="1.778" layer="96" rot="R90"/>
</instance>
<instance part="T1" gate="G$1" x="114.3" y="175.26" smashed="yes" rot="R90"/>
<instance part="SG1" gate="G$1" x="104.14" y="180.34" smashed="yes"/>
<instance part="BATTERY_CONN" gate="G$1" x="223.52" y="185.42" smashed="yes" rot="R270">
<attribute name="VALUE" x="218.694" y="187.96" size="1.778" layer="96" font="vector" rot="R270"/>
<attribute name="NAME" x="216.408" y="189.23" size="1.778" layer="95" font="vector"/>
</instance>
<instance part="SWITCH_CONN" gate="G$1" x="246.38" y="185.42" smashed="yes" rot="R270">
<attribute name="VALUE" x="241.554" y="187.96" size="1.778" layer="96" font="vector" rot="R270"/>
<attribute name="NAME" x="240.538" y="189.23" size="1.778" layer="95" font="vector"/>
</instance>
<instance part="FRAME1" gate="G$1" x="0" y="0" smashed="yes"/>
<instance part="FRAME1" gate="G$2" x="172.72" y="0" smashed="yes">
<attribute name="LAST_DATE_TIME" x="185.42" y="1.27" size="2.54" layer="94"/>
<attribute name="SHEET" x="259.08" y="1.27" size="2.54" layer="94"/>
<attribute name="DRAWING_NAME" x="190.5" y="19.05" size="2.54" layer="94"/>
</instance>
</instances>
<busses>
</busses>
<nets>
<net name="GND_LOGIC" class="0">
<segment>
<pinref part="U1" gate="G$1" pin="GND"/>
<wire x1="45.72" y1="116.84" x2="45.72" y2="121.92" width="0.1524" layer="91"/>
<label x="46.482" y="122.174" size="1.778" layer="95" rot="R90"/>
</segment>
<segment>
<wire x1="167.64" y1="177.8" x2="167.64" y2="175.26" width="0.1524" layer="91"/>
<label x="168.656" y="153.162" size="1.778" layer="95" rot="R90"/>
<pinref part="DIFF_PRESSURE" gate="G$1" pin="3"/>
<wire x1="167.64" y1="175.26" x2="167.64" y2="167.64" width="0.1524" layer="91"/>
<junction x="167.64" y="175.26"/>
</segment>
<segment>
<wire x1="231.14" y1="96.52" x2="231.14" y2="88.9" width="0.1524" layer="91"/>
<wire x1="231.14" y1="88.9" x2="228.6" y2="88.9" width="0.1524" layer="91"/>
<label x="227.838" y="89.662" size="1.778" layer="95" rot="R180"/>
<pinref part="POTENTIOMETER_BLOWER" gate="J$1" pin="1"/>
</segment>
<segment>
<pinref part="BLOWER" gate="J$1" pin="1"/>
<wire x1="48.26" y1="175.26" x2="48.26" y2="172.72" width="0.1524" layer="91"/>
<label x="47.244" y="172.212" size="1.778" layer="95" rot="R270"/>
</segment>
<segment>
<pinref part="T1" gate="G$1" pin="E"/>
<wire x1="119.38" y1="177.8" x2="127" y2="177.8" width="0.1524" layer="91"/>
<wire x1="127" y1="177.8" x2="127" y2="182.88" width="0.1524" layer="91"/>
<label x="127.762" y="183.134" size="1.778" layer="95" rot="R90"/>
</segment>
<segment>
<pinref part="SWITCH_CONN" gate="G$1" pin="2"/>
<wire x1="248.92" y1="177.8" x2="248.92" y2="154.94" width="0.1524" layer="91"/>
<wire x1="243.84" y1="154.94" x2="248.92" y2="154.94" width="0.1524" layer="91"/>
<label x="243.078" y="155.956" size="1.778" layer="95" rot="R180"/>
</segment>
<segment>
<pinref part="U1" gate="G$1" pin="GND2"/>
<wire x1="63.5" y1="55.88" x2="63.5" y2="50.8" width="0.1524" layer="91"/>
<wire x1="63.5" y1="50.8" x2="66.04" y2="50.8" width="0.1524" layer="91"/>
<pinref part="U1" gate="G$1" pin="GND1"/>
<wire x1="66.04" y1="55.88" x2="66.04" y2="50.8" width="0.1524" layer="91"/>
<label x="65.278" y="42.418" size="1.778" layer="95" rot="R270"/>
<junction x="66.04" y="50.8"/>
<wire x1="66.04" y1="50.8" x2="66.04" y2="43.18" width="0.1524" layer="91"/>
</segment>
</net>
<net name="SCL" class="0">
<segment>
<pinref part="U1" gate="G$1" pin="SCL"/>
<wire x1="38.1" y1="116.84" x2="38.1" y2="121.92" width="0.1524" layer="91"/>
<label x="38.608" y="122.174" size="1.778" layer="95" rot="R90"/>
</segment>
<segment>
<wire x1="162.56" y1="177.8" x2="162.56" y2="175.26" width="0.1524" layer="91"/>
<label x="156.718" y="161.544" size="1.778" layer="95" rot="R270"/>
<wire x1="162.56" y1="175.26" x2="162.56" y2="167.64" width="0.1524" layer="91"/>
<wire x1="162.56" y1="167.64" x2="157.48" y2="167.64" width="0.1524" layer="91"/>
<wire x1="157.48" y1="167.64" x2="157.48" y2="162.56" width="0.1524" layer="91"/>
<pinref part="DIFF_PRESSURE" gate="G$1" pin="1"/>
<junction x="162.56" y="175.26"/>
</segment>
</net>
<net name="SDA" class="0">
<segment>
<pinref part="U1" gate="G$1" pin="SDA"/>
<wire x1="40.64" y1="116.84" x2="40.64" y2="121.92" width="0.1524" layer="91"/>
<label x="41.148" y="122.174" size="1.778" layer="95" rot="R90"/>
</segment>
<segment>
<wire x1="170.18" y1="177.8" x2="170.18" y2="175.26" width="0.1524" layer="91"/>
<label x="177.038" y="161.798" size="1.778" layer="95" rot="R270"/>
<wire x1="170.18" y1="175.26" x2="170.18" y2="167.64" width="0.1524" layer="91"/>
<wire x1="170.18" y1="167.64" x2="177.8" y2="167.64" width="0.1524" layer="91"/>
<wire x1="177.8" y1="167.64" x2="177.8" y2="162.56" width="0.1524" layer="91"/>
<pinref part="DIFF_PRESSURE" gate="G$1" pin="4"/>
<junction x="170.18" y="175.26"/>
</segment>
</net>
<net name="VDD_LOGIC" class="0">
<segment>
<pinref part="U1" gate="G$1" pin="5V"/>
<wire x1="60.96" y1="55.88" x2="60.96" y2="43.18" width="0.1524" layer="91"/>
<label x="60.706" y="42.418" size="1.778" layer="95" rot="R270"/>
</segment>
<segment>
<wire x1="165.1" y1="177.8" x2="165.1" y2="175.26" width="0.1524" layer="91"/>
<label x="165.862" y="153.162" size="1.778" layer="95" rot="R90"/>
<pinref part="DIFF_PRESSURE" gate="G$1" pin="2"/>
<wire x1="165.1" y1="175.26" x2="165.1" y2="167.64" width="0.1524" layer="91"/>
<junction x="165.1" y="175.26"/>
</segment>
<segment>
<wire x1="236.22" y1="96.52" x2="236.22" y2="88.9" width="0.1524" layer="91"/>
<wire x1="236.22" y1="88.9" x2="238.76" y2="88.9" width="0.1524" layer="91"/>
<label x="253.492" y="89.662" size="1.778" layer="95" rot="R180"/>
<pinref part="POTENTIOMETER_BLOWER" gate="J$1" pin="3"/>
</segment>
</net>
<net name="12V" class="0">
<segment>
<pinref part="U1" gate="G$1" pin="VIN"/>
<wire x1="68.58" y1="55.88" x2="68.58" y2="43.18" width="0.1524" layer="91"/>
<label x="68.326" y="42.164" size="1.778" layer="95" rot="R270"/>
</segment>
<segment>
<pinref part="BLOWER" gate="J$1" pin="2"/>
<wire x1="50.8" y1="175.26" x2="50.8" y2="172.72" width="0.1524" layer="91"/>
<label x="50.292" y="171.958" size="1.778" layer="95" rot="R270"/>
</segment>
<segment>
<pinref part="SG1" gate="G$1" pin="1"/>
<wire x1="101.6" y1="177.8" x2="93.98" y2="177.8" width="0.1524" layer="91"/>
<wire x1="93.98" y1="177.8" x2="93.98" y2="182.88" width="0.1524" layer="91"/>
<label x="94.742" y="183.134" size="1.778" layer="95" rot="R90"/>
</segment>
<segment>
<pinref part="BATTERY_CONN" gate="G$1" pin="1"/>
<wire x1="223.52" y1="177.8" x2="223.52" y2="172.72" width="0.1524" layer="91"/>
<wire x1="223.52" y1="172.72" x2="215.9" y2="172.72" width="0.1524" layer="91"/>
<label x="214.63" y="173.482" size="1.778" layer="95" rot="R180"/>
</segment>
</net>
<net name="N$1" class="0">
<segment>
<wire x1="233.68" y1="96.52" x2="233.68" y2="50.8" width="0.1524" layer="91"/>
<wire x1="233.68" y1="50.8" x2="73.66" y2="50.8" width="0.1524" layer="91"/>
<pinref part="U1" gate="G$1" pin="A0"/>
<wire x1="73.66" y1="50.8" x2="73.66" y2="55.88" width="0.1524" layer="91"/>
<pinref part="POTENTIOMETER_BLOWER" gate="J$1" pin="2"/>
</segment>
</net>
<net name="N$2" class="0">
<segment>
<pinref part="BLOWER" gate="J$1" pin="3"/>
<wire x1="53.34" y1="175.26" x2="53.34" y2="129.54" width="0.1524" layer="91"/>
<wire x1="53.34" y1="129.54" x2="58.42" y2="129.54" width="0.1524" layer="91"/>
<pinref part="U1" gate="G$1" pin="D9"/>
<wire x1="58.42" y1="129.54" x2="58.42" y2="116.84" width="0.1524" layer="91"/>
</segment>
</net>
<net name="N$4" class="0">
<segment>
<pinref part="R1" gate="G$1" pin="2"/>
<pinref part="T1" gate="G$1" pin="B"/>
</segment>
</net>
<net name="N$5" class="0">
<segment>
<pinref part="T1" gate="G$1" pin="C"/>
<pinref part="SG1" gate="G$1" pin="2"/>
</segment>
</net>
<net name="N$6" class="0">
<segment>
<pinref part="BATTERY_CONN" gate="G$1" pin="2"/>
<wire x1="226.06" y1="177.8" x2="226.06" y2="167.64" width="0.1524" layer="91"/>
<wire x1="226.06" y1="167.64" x2="243.84" y2="167.64" width="0.1524" layer="91"/>
<pinref part="SWITCH_CONN" gate="G$1" pin="1"/>
<wire x1="243.84" y1="167.64" x2="243.84" y2="177.8" width="0.1524" layer="91"/>
<wire x1="243.84" y1="177.8" x2="246.38" y2="177.8" width="0.1524" layer="91"/>
</segment>
</net>
<net name="N$3" class="0">
<segment>
<pinref part="R1" gate="G$1" pin="1"/>
<pinref part="U1" gate="G$1" pin="D2"/>
<wire x1="114.3" y1="162.56" x2="78.74" y2="162.56" width="0.1524" layer="91"/>
<wire x1="78.74" y1="162.56" x2="78.74" y2="116.84" width="0.1524" layer="91"/>
</segment>
</net>
</nets>
</sheet>
</sheets>
</schematic>
</drawing>
<compatibility>
<note version="6.3" minversion="6.2.2" severity="warning">
Since Version 6.2.2 text objects can contain more than one line,
which will not be processed correctly with this version.
</note>
<note version="8.2" severity="warning">
Since Version 8.2, EAGLE supports online libraries. The ids
of those online libraries will not be understood (or retained)
with this version.
</note>
<note version="8.3" severity="warning">
Since Version 8.3, EAGLE supports URNs for individual library
assets (packages, symbols, and devices). The URNs of those assets
will not be understood (or retained) with this version.
</note>
<note version="8.3" severity="warning">
Since Version 8.3, EAGLE supports the association of 3D packages
with devices in libraries, schematics, and board files. Those 3D
packages will not be understood (or retained) with this version.
</note>
<note version="8.4" severity="warning">
Since Version 8.4, EAGLE supports properties for SPICE simulation. 
Probes in schematics and SPICE mapping objects found in parts and library devices
will not be understood with this version. Update EAGLE to the latest version
for full support of SPICE simulation. 
</note>
</compatibility>
</eagle>
```
